# VascFlux-GEO: Comparator selection and auditability in vascular transcriptome module prediction

**DOI:** 10.64898/2026.10.25.26366405

**Authors:** Lingsen You, Zisu Peng, Yujun Guo, Li Shen, Junbo Ge

## Abstract

**Background:** Mathematical coupling and comparator selection are established concerns when a transcriptome response is defined as follow-up minus baseline. We assessed whether apparent within-cohort improvement survives matched constant-follow-up and scalar-shrinkage controls, and whether specified evaluation faults are detectable in an auditable vascular transcriptome benchmark.

**Results:** Using eight frozen modules, 72 rosuvastatin pairs, 14 peripheral artery disease pairs, 20 repeated subject-held-out five-fold partitions, and 5,000 subject bootstrap draws of fixed losses, we compared 15 explicit specifications. Supporting post hoc analyses included 800 known-truth training/test simulations, annotation and input-ablation sensitivities, complete-tuning integrity checks, and an independent-source cross-sectional artery description. In GSE86216, nested follow-up ridge had lower observed repeated-CV mean absolute error than mean follow-up, 0.3280 versus 0.3405 (difference 0.0126; descriptive central 95% percentile range 0.0033–0.0224), while scalar shrinkage had lower observed error (0.3256). These ranges have no validated coverage guarantee. No full-matrix advantage was established; equivalence was not tested. In peripheral artery disease, nested ridge (0.3449) had slightly higher observed MAE than the median follow-up comparator (0.3409), and no advantage was established. Simulations illustrated how mean follow-up can outperform mean change without temporal signal, while the GSE281841 histological stenosis-grade description remained limited by anatomical imbalance, unconfirmed participant identity and an unresolved sample-count discrepancy.

**Conclusions:** These retrospective, nonconfirmatory comparisons show modestly lower observed within-cohort error than constant-follow-up controls in one cohort, without established full-matrix advantage. They do not partition prediction into mathematical, technical and biological components. Independent longitudinal validation and clinical utility remain unestablished.

## Supplementary material for "VascFlux-GEO: Comparator selection and auditability in vascular transcriptome module prediction": Analysis code and aggregate results: ARCHIVE_CONTENTS_SHA256.json

```
[
  {
    "path": "ATTACHMENT_MANIFEST.json",
    "sha256": "a60286d07f66a4896a1cf3bf4c1852689f1e4d5af21548452698e9f557ce9038",
    "bytes": 26440
  },
  {
    "path": "README.txt",
    "sha256": "992311180679c3cd764032974feef027fd2135585d40468fd3339601303817c2",
    "bytes": 4924
  },
  {
    "path": "dataset_registry.tsv",
    "sha256": "d25555d238228a80498e7b254ed3e8d31a8a2dbff8a031e2999b7381f7a109fe",
    "bytes": 20790
  },
  {
    "path": "figures/figure_specs.json",
    "sha256": "4c4037a6f9c119ee63943c1433858154e8797d56c8252e6e5b7c287d7315df02",
    "bytes": 14338
  },
  {
    "path": "figures/finalize_figures.py",
    "sha256": "b84eba1d289b971cffd3283208f7aae662e0ce27f37e7a4123a723d9ff7fda4e",
    "bytes": 4817
  },
  {
    "path": "figures/redraw_main_figures.py",
    "sha256": "f03b490be3122f1d1ac801118f465600de6c71b86b9bf22fc4387368ce35f199",
    "bytes": 30861
  },
  {
    "path": "figures/redraw_supplement_figures.py",
    "sha256": "be18d4f988a7643c649c5f9a26ee9f5b6549c3367646e7e80e570f671f1949ab",
    "bytes": 12108
  },
  {
    "path": "reproducibility/STATISTICAL_DATA_DICTIONARY.md",
    "sha256": "745cf690fc7f6b9dfd6ebbec2c4f554c0f7218ea810d8e5263314c4e67360bb5",
    "bytes": 3858
  },
  {
    "path": "reproducibility/data_sources.tsv",
    "sha256": "3c6141c66aa78dea0417210a390705565eab9bc34ea91b1ac4649dbc8d9ac984",
    "bytes": 1560
  },
  {
    "path": "reproducibility/inputs/acquire_canonical_platforms.py",
    "sha256": "d2a25255e19ffd63f6a64a1b69b720f2ef3f0c95b1d23fe650532ae3f350c04d",
    "bytes": 9633
  },
  {
    "path": "reproducibility/inputs/canonical_platform_expected.json",
    "sha256": "935693b9a983b74d27d3b7255b4de21e86f45515ddcb43cb5177d4ce5cc7a426",
    "bytes": 1924
  },
  {
    "path": "reproducibility/inputs/download_geo.py",
    "sha256": "b2f8fd5de6380a515984f7b2630c3659c0c6518bccbdc6f4ec797b6a37dc6c5d",
    "bytes": 8225
  },
  {
    "path": "reproducibility/inputs/source_manifest_public.json",
    "sha256": "a39a08e6127efb95e3c2ee9fd540fed70dbdf3a69be16a2a601c1106159d275c",
    "bytes": 8532
  },
  {
    "path": "reproducibility/provenance/module_provenance.tsv",
    "sha256": "e5e7fd566314f6d7fabf33dcb107af9af343a57efc4665e9f11e2c57d363ab41",
    "bytes": 1470
  },
  {
    "path": "reproducibility/reproduce.py",
    "sha256": "97d0750d9338fd42897c2c7afa513f5859fdb1cc8d9d61facd11a676ede87550",
    "bytes": 7138
  },
  {
    "path": "reproducibility/requirements-analysis.txt",
    "sha256": "142a4df383b6acc55ef52a49707c7dad433ba5a0486de0f02cfc1d600b527d35",
    "bytes": 415
  },
  {
    "path": "reproducibility/requirements-figures.txt",
    "sha256": "53b9a2f1eec84099cf42bdbaf10e87154d3f8c9513435f3277446692777c0b21",
    "bytes": 146
  },
  {
    "path": "reproducibility/results/permutation_pooled_mae.csv",
    "sha256": "5639946f9da84f99399beee26f51057670f34306d458585cd070ee69ed51eddf",
    "bytes": 15799
  },
  {
    "path": "reproducibility/results/summary.json",
    "sha256": "7b6dcaf7d1653d03d18f28977ea0343571a0941a279bf42d8c67ed605e6f486c",
    "bytes": 3466
  },
  {
    "path": "reproducibility/results_extended/conditional_subject_intervals.csv",
    "sha256": "57889f703141a6ab13ce233c3a25d97034890106d56f6f409f12db1b06d8f2bc",
    "bytes": 11862
  },
  {
    "path": "reproducibility/results_extended/corrected_cross_bed_concordance.csv",
    "sha256": "f3f87a457d27577b2bf1718cbef48741aaf14cc56f46b13992b538f78a09a7b9",
    "bytes": 1310
  },
  {
    "path": "reproducibility/results_extended/corrected_group_module_directions.csv",
    "sha256": "91455207cfaf3b65211336370e833525864ff152c01df068cccb67c2254c2e0f",
    "bytes": 8181
  },
  {
    "path": "reproducibility/results_extended/coupling_preserving_null.csv",
    "sha256": "bd88d5144d2647711f497e39ba9b61430a8cc0d5cf23233a45c6c93340e9009b",
    "bytes": 101942
  },
  {
    "path": "reproducibility/results_extended/executable_audit.csv",
    "sha256": "168495f74b5475779ea0547d7ade154694aa6e7ba8337c7bdff7c2b61293b538",
    "bytes": 1052
  },
  {
    "path": "reproducibility/results_extended/external_GSE281841_direction_holdout.csv",
    "sha256": "5d829c63a7e180ef50e68d58f1f873bab5733cd40e5efc054d25e7a7f64c0c09",
    "bytes": 2267
  },
  {
    "path": "reproducibility/results_extended/external_GSE281841_module_coverage.csv",
    "sha256": "0e37c78a9a53225f501daf11049ee514ee805d522d47fcf7ec21f39f8a2ccbaa",
    "bytes": 791
  },
  {
    "path": "reproducibility/results_extended/external_GSE281841_restricted_sensitivities.csv",
    "sha256": "58f0319940c6fd249d1053a1d5493e81ec268fb7f366b4882ecf122eb21cffc7",
    "bytes": 11589
  },
  {
    "path": "reproducibility/results_extended/external_GSE281841_stratum_overlap_audit.csv",
    "sha256": "7c17ac2d3cd04d71ca930003c9c3f04b46ab9a8b5ebf9ecdab0833c99f87faf2",
    "bytes": 712
  },
  {
    "path": "reproducibility/results_extended/fold_module_errors.csv",
    "sha256": "12552dea3e770e585c3e75f891badd5b5b1cad03022459fd71d40524a662ee11",
    "bytes": 1731293
  },
  {
    "path": "reproducibility/results_extended/injected_fault_controls.csv",
    "sha256": "02326811f702716846cb6b1a0825749f50bce1acd81d3ef006a6ea0d1f740a71",
    "bytes": 1808
  },
  {
    "path": "reproducibility/results_extended/module_errors.csv",
    "sha256": "29fefd58c40bc1855b43279a24ad8519f7ba26fcba23d1168876e5c5dba798b1",
    "bytes": 22919
  },
  {
    "path": "reproducibility/results_extended/nested_tuning.csv",
    "sha256": "f14deeb673c68bee7d568e61890100522eec6ace63034656adb0b70a78093744",
    "bytes": 263189
  },
  {
    "path": "reproducibility/results_extended/regularization_sensitivity.csv",
    "sha256": "19ed44e75ec8131d439e8d97b9be42f7822f253eaae6370f6b31bbfa44f97817",
    "bytes": 69049
  },
  {
    "path": "reproducibility/results_extended/regularization_sensitivity_summary.csv",
    "sha256": "d2f79b14d8d1f6e481020e8c70ee4aa1d1f99359e107c3b20b682ffbd47d268f",
    "bytes": 3587
  },
  {
    "path": "reproducibility/results_extended/repeat_metrics.csv",
    "sha256": "7095522abc8373d09ed00e6f1fe316925aad9e99fca122391d58a4d200c59205",
    "bytes": 59925
  },
  {
    "path": "reproducibility/results_extended/sample_size_sensitivity.csv",
    "sha256": "39c316493bfee388104a0fb7b52a1ce8f6b139c4214064ab0286496ce59b3be2",
    "bytes": 66727
  },
  {
    "path": "reproducibility/results_extended/sample_size_sensitivity_summary.csv",
    "sha256": "04829cac1e716044d9be4cebc56ff353ffb3cd70ac11801bc9c2ad1e05fc2311",
    "bytes": 4343
  },
  {
    "path": "reproducibility/results_reviewer_revision/fair_fold_invariants.csv",
    "sha256": "2a134e57391ac71bdeaf254e1f1d1286bca9771bf17205a6b03936c6f0a1e1d9",
    "bytes": 16567
  },
  {
    "path": "reproducibility/results_reviewer_revision/fair_paired_differences.csv",
    "sha256": "cfc876e494a064f9bb5f71ee8989735cc9e70a92cb4442b4a5617ed7352c0009",
    "bytes": 6187
  },
  {
    "path": "reproducibility/results_reviewer_revision/fair_repeat_metrics.csv",
    "sha256": "8dc2bc21905b90e8fab34257695add8ac920b3c516a4b926d954a8d5ad59d19b",
    "bytes": 46559
  },
  {
    "path": "reproducibility/results_reviewer_revision/robustness_annotation_coverage.csv",
    "sha256": "ceffccb6003ebed6c5e0c83ac423625edda05a72d714190762de34492575551a",
    "bytes": 3492
  },
  {
    "path": "reproducibility/results_reviewer_revision/robustness_annotation_summary.csv",
    "sha256": "ad486ecb2ee7a5088eba8f68310730ae709ae0b04d79cb7367d2ea7b54b02f24",
    "bytes": 10465
  },
  {
    "path": "reproducibility/results_reviewer_revision/robustness_annotation_tuning.csv",
    "sha256": "c1a14ad2f81d01c063880e29f22c366723a5294e213687af8edee2c42cc89abd",
    "bytes": 80712
  },
  {
    "path": "reproducibility/results_reviewer_revision/robustness_full_nested_future_mutation.csv",
    "sha256": "b2c3468038a3ba4c2cfb9baf42bf1c96d568697be18a94ac58dd608adb73b238",
    "bytes": 1818
  },
  {
    "path": "reproducibility/results_reviewer_revision/robustness_full_nested_future_mutation_candidates.csv",
    "sha256": "28143f8178fface06ba19406adb024148ae51a738d7f0abdfba9752c2c03a6ee",
    "bytes": 18634
  },
  {
    "path": "reproducibility/results_reviewer_revision/robustness_input_module_ablation_summary.csv",
    "sha256": "9594588b0cc2fe47af2106215ad3466a12801ee720d1c51ae785e5dab01213aa",
    "bytes": 10833
  },
  {
    "path": "reproducibility/results_reviewer_revision/robustness_input_module_ablation_tuning.csv",
    "sha256": "30cf9d5e4165a113d5a82e3f1f3a8ea1d77bc783f9943cebacfdc51d1b69cffa",
    "bytes": 154407
  },
  {
    "path": "reproducibility/results_reviewer_revision/robustness_target_weight_sensitivity.csv",
    "sha256": "51ab52402145202c95b708ca450140f6ba88e83fb925e348406087ee3d41437e",
    "bytes": 58285
  },
  {
    "path": "reproducibility/results_reviewer_revision/simulation_analytic_null_checks.csv",
    "sha256": "03018ce9298f38a698d794b79215be81e046b2e540caed4211a558f7ed5d6b86",
    "bytes": 617
  },
  {
    "path": "reproducibility/results_reviewer_revision/simulation_paired_differences.csv",
    "sha256": "cb32466743a38fb87c3e4176106f8a83c99c0e03bceeb4d463b7fc93b166fdfd",
    "bytes": 8109
  },
  {
    "path": "reproducibility/results_reviewer_revision/simulation_replicate_metrics.csv",
    "sha256": "955917e2e40d6f65af5158c4afe1960ba360fa9912d524106ef6f71b9ee8e0f4",
    "bytes": 589533
  },
  {
    "path": "reproducibility/results_reviewer_revision/simulation_summary_metrics.csv",
    "sha256": "3dd875624b1981ce6931ad168cb15cf65dc068b20b7d2b059ddeee6df6c3141f",
    "bytes": 6950
  },
  {
    "path": "reproducibility/results_reviewer_revision/simulation_training_selection.csv",
    "sha256": "d776cdc09682e012e24fc9adb3bb1ff9d3821dfb0cf4a50d720ea05da080f187",
    "bytes": 59350
  },
  {
    "path": "reproducibility/run_extended_benchmarks.py",
    "sha256": "807c6ea5e8f7e119c2debf9e496fc4248ff561ec3cb2a8b4ef256b1ad9b0d14b",
    "bytes": 40645
  },
  {
    "path": "reproducibility/run_extended_descriptive.py",
    "sha256": "68199355eb6367ac1fbffca33ed619bf413ccffe6ca9cc17505ce48f8190f408",
    "bytes": 10750
  },
  {
    "path": "reproducibility/run_external_direction_holdout.py",
    "sha256": "fa2ce03024b67bec3ad15791ea1709d8d0ec86a2917f14510c87b13f74423806",
    "bytes": 14706
  },
  {
    "path": "reproducibility/run_fair_comparator_extension.py",
    "sha256": "048759c5615df6244d2cde5d451aa4f36f584f00bbb107a3379e6137e3f0ba2e",
    "bytes": 18143
  },
  {
    "path": "reproducibility/run_known_truth_simulation.py",
    "sha256": "4f6b52a6692e46e41bed6929fcb339d8530ddb75e0f393c0246a3a1bed7358ca",
    "bytes": 17282
  },
  {
    "path": "reproducibility/run_representation_sensitivity.py",
    "sha256": "3105e9edeec92260169bc7215fd35d12fb02ecb85ebac25ae66da0e0695afe00",
    "bytes": 31558
  },
  {
    "path": "reproducibility/run_vascflux_public.py",
    "sha256": "9ebad6ec15e4f6a5ed1c3905ba6a8e55a1b047d3b17f52d24e4a597de381d32d",
    "bytes": 37522
  },
  {
    "path": "reproducibility/sim_protocol.json",
    "sha256": "c864343b62dba9644c176c99be539aac79f8c1df659ae7341d6a6716d2a70b6b",
    "bytes": 30424
  },
  {
    "path": "reproducibility/validate_inputs.py",
    "sha256": "727235ffe0a5aa8bb64d023a5a7c4e324d0329451e92dfd0e754620f77f9994e",
    "bytes": 4462
  },
  {
    "path": "reproducibility/verify_extended_results.py",
    "sha256": "2c986954d8e315aa612dd68963c168c08979579445be098e09bdd9e9edddde60",
    "bytes": 2739
  },
  {
    "path": "reproducibility/verify_revision_outputs.py",
    "sha256": "4ba609b3db9ab7af8ede8e9d465d94116c7fb840f4271461cff15b7f631393e6",
    "bytes": 8362
  }
]
```
