## Supplementary material for "VascFlux-GEO: Comparator selection and auditability in vascular transcriptome module prediction": Analysis code and aggregate results: ATTACHMENT_MANIFEST.json

```
{
  "prepared_utc": "2026-10-25T06:49:07.417694+00:00",
  "status": "local_review_candidate_not_published",
  "licence_selected": null,
  "upload_performed": false,
  "files": [
    {
      "path": "reproducibility/results_extended/conditional_subject_intervals.csv",
      "kind": "unchanged_copy",
      "source_path": "reproducibility/results_extended/conditional_subject_intervals.csv",
      "source_sha256": "57889f703141a6ab13ce233c3a25d97034890106d56f6f409f12db1b06d8f2bc",
      "sha256": "57889f703141a6ab13ce233c3a25d97034890106d56f6f409f12db1b06d8f2bc",
      "bytes": 11862
    },
    {
      "path": "reproducibility/results_extended/corrected_cross_bed_concordance.csv",
      "kind": "unchanged_copy",
      "source_path": "reproducibility/results_extended/corrected_cross_bed_concordance.csv",
      "source_sha256": "f3f87a457d27577b2bf1718cbef48741aaf14cc56f46b13992b538f78a09a7b9",
      "sha256": "f3f87a457d27577b2bf1718cbef48741aaf14cc56f46b13992b538f78a09a7b9",
      "bytes": 1310
    },
    {
      "path": "reproducibility/results_extended/corrected_group_module_directions.csv",
      "kind": "unchanged_copy",
      "source_path": "reproducibility/results_extended/corrected_group_module_directions.csv",
      "source_sha256": "91455207cfaf3b65211336370e833525864ff152c01df068cccb67c2254c2e0f",
      "sha256": "91455207cfaf3b65211336370e833525864ff152c01df068cccb67c2254c2e0f",
      "bytes": 8181
    },
    {
      "path": "reproducibility/results_extended/coupling_preserving_null.csv",
      "kind": "unchanged_copy",
      "source_path": "reproducibility/results_extended/coupling_preserving_null.csv",
      "source_sha256": "bd88d5144d2647711f497e39ba9b61430a8cc0d5cf23233a45c6c93340e9009b",
      "sha256": "bd88d5144d2647711f497e39ba9b61430a8cc0d5cf23233a45c6c93340e9009b",
      "bytes": 101942
    },
    {
      "path": "reproducibility/results_extended/executable_audit.csv",
      "kind": "unchanged_copy",
      "source_path": "reproducibility/results_extended/executable_audit.csv",
      "source_sha256": "168495f74b5475779ea0547d7ade154694aa6e7ba8337c7bdff7c2b61293b538",
      "sha256": "168495f74b5475779ea0547d7ade154694aa6e7ba8337c7bdff7c2b61293b538",
      "bytes": 1052
    },
    {
      "path": "reproducibility/results_extended/external_GSE281841_direction_holdout.csv",
      "kind": "unchanged_copy",
      "source_path": "reproducibility/results_extended/external_GSE281841_direction_holdout.csv",
      "source_sha256": "5d829c63a7e180ef50e68d58f1f873bab5733cd40e5efc054d25e7a7f64c0c09",
      "sha256": "5d829c63a7e180ef50e68d58f1f873bab5733cd40e5efc054d25e7a7f64c0c09",
      "bytes": 2267
    },
    {
      "path": "reproducibility/results_extended/external_GSE281841_module_coverage.csv",
      "kind": "unchanged_copy",
      "source_path": "reproducibility/results_extended/external_GSE281841_module_coverage.csv",
      "source_sha256": "0e37c78a9a53225f501daf11049ee514ee805d522d47fcf7ec21f39f8a2ccbaa",
      "sha256": "0e37c78a9a53225f501daf11049ee514ee805d522d47fcf7ec21f39f8a2ccbaa",
      "bytes": 791
    },
    {
      "path": "reproducibility/results_extended/external_GSE281841_restricted_sensitivities.csv",
      "kind": "unchanged_copy",
      "source_path": "reproducibility/results_extended/external_GSE281841_restricted_sensitivities.csv",
      "source_sha256": "58f0319940c6fd249d1053a1d5493e81ec268fb7f366b4882ecf122eb21cffc7",
      "sha256": "58f0319940c6fd249d1053a1d5493e81ec268fb7f366b4882ecf122eb21cffc7",
      "bytes": 11589
    },
    {
      "path": "reproducibility/results_extended/external_GSE281841_stratum_overlap_audit.csv",
      "kind": "unchanged_copy",
      "source_path": "reproducibility/results_extended/external_GSE281841_stratum_overlap_audit.csv",
      "source_sha256": "7c17ac2d3cd04d71ca930003c9c3f04b46ab9a8b5ebf9ecdab0833c99f87faf2",
      "sha256": "7c17ac2d3cd04d71ca930003c9c3f04b46ab9a8b5ebf9ecdab0833c99f87faf2",
      "bytes": 712
    },
    {
      "path": "reproducibility/results_extended/fold_module_errors.csv",
      "kind": "unchanged_copy",
      "source_path": "reproducibility/results_extended/fold_module_errors.csv",
      "source_sha256": "12552dea3e770e585c3e75f891badd5b5b1cad03022459fd71d40524a662ee11",
      "sha256": "12552dea3e770e585c3e75f891badd5b5b1cad03022459fd71d40524a662ee11",
      "bytes": 1731293
    },
    {
      "path": "reproducibility/results_extended/injected_fault_controls.csv",
      "kind": "unchanged_copy",
      "source_path": "reproducibility/results_extended/injected_fault_controls.csv",
      "source_sha256": "02326811f702716846cb6b1a0825749f50bce1acd81d3ef006a6ea0d1f740a71",
      "sha256": "02326811f702716846cb6b1a0825749f50bce1acd81d3ef006a6ea0d1f740a71",
      "bytes": 1808
    },
    {
      "path": "reproducibility/results_extended/module_errors.csv",
      "kind": "unchanged_copy",
      "source_path": "reproducibility/results_extended/module_errors.csv",
      "source_sha256": "29fefd58c40bc1855b43279a24ad8519f7ba26fcba23d1168876e5c5dba798b1",
      "sha256": "29fefd58c40bc1855b43279a24ad8519f7ba26fcba23d1168876e5c5dba798b1",
      "bytes": 22919
    },
    {
      "path": "reproducibility/results_extended/nested_tuning.csv",
      "kind": "unchanged_copy",
      "source_path": "reproducibility/results_extended/nested_tuning.csv",
      "source_sha256": "f14deeb673c68bee7d568e61890100522eec6ace63034656adb0b70a78093744",
      "sha256": "f14deeb673c68bee7d568e61890100522eec6ace63034656adb0b70a78093744",
      "bytes": 263189
    },
    {
      "path": "reproducibility/results_extended/regularization_sensitivity.csv",
      "kind": "unchanged_copy",
      "source_path": "reproducibility/results_extended/regularization_sensitivity.csv",
      "source_sha256": "19ed44e75ec8131d439e8d97b9be42f7822f253eaae6370f6b31bbfa44f97817",
      "sha256": "19ed44e75ec8131d439e8d97b9be42f7822f253eaae6370f6b31bbfa44f97817",
      "bytes": 69049
    },
    {
      "path": "reproducibility/results_extended/regularization_sensitivity_summary.csv",
      "kind": "unchanged_copy",
      "source_path": "reproducibility/results_extended/regularization_sensitivity_summary.csv",
      "source_sha256": "d2f79b14d8d1f6e481020e8c70ee4aa1d1f99359e107c3b20b682ffbd47d268f",
      "sha256": "d2f79b14d8d1f6e481020e8c70ee4aa1d1f99359e107c3b20b682ffbd47d268f",
      "bytes": 3587
    },
    {
      "path": "reproducibility/results_extended/repeat_metrics.csv",
      "kind": "unchanged_copy",
      "source_path": "reproducibility/results_extended/repeat_metrics.csv",
      "source_sha256": "7095522abc8373d09ed00e6f1fe316925aad9e99fca122391d58a4d200c59205",
      "sha256": "7095522abc8373d09ed00e6f1fe316925aad9e99fca122391d58a4d200c59205",
      "bytes": 59925
    },
    {
      "path": "reproducibility/results_extended/sample_size_sensitivity.csv",
      "kind": "unchanged_copy",
      "source_path": "reproducibility/results_extended/sample_size_sensitivity.csv",
      "source_sha256": "39c316493bfee388104a0fb7b52a1ce8f6b139c4214064ab0286496ce59b3be2",
      "sha256": "39c316493bfee388104a0fb7b52a1ce8f6b139c4214064ab0286496ce59b3be2",
      "bytes": 66727
    },
    {
      "path": "reproducibility/results_extended/sample_size_sensitivity_summary.csv",
      "kind": "unchanged_copy",
      "source_path": "reproducibility/results_extended/sample_size_sensitivity_summary.csv",
      "source_sha256": "04829cac1e716044d9be4cebc56ff353ffb3cd70ac11801bc9c2ad1e05fc2311",
      "sha256": "04829cac1e716044d9be4cebc56ff353ffb3cd70ac11801bc9c2ad1e05fc2311",
      "bytes": 4343
    },
    {
      "path": "reproducibility/results_reviewer_revision/fair_fold_invariants.csv",
      "kind": "unchanged_copy",
      "source_path": "reproducibility/results_reviewer_revision/fair_fold_invariants.csv",
      "source_sha256": "2a134e57391ac71bdeaf254e1f1d1286bca9771bf17205a6b03936c6f0a1e1d9",
      "sha256": "2a134e57391ac71bdeaf254e1f1d1286bca9771bf17205a6b03936c6f0a1e1d9",
      "bytes": 16567
    },
    {
      "path": "reproducibility/results_reviewer_revision/fair_paired_differences.csv",
      "kind": "unchanged_copy",
      "source_path": "reproducibility/results_reviewer_revision/fair_paired_differences.csv",
      "source_sha256": "cfc876e494a064f9bb5f71ee8989735cc9e70a92cb4442b4a5617ed7352c0009",
      "sha256": "cfc876e494a064f9bb5f71ee8989735cc9e70a92cb4442b4a5617ed7352c0009",
      "bytes": 6187
    },
    {
      "path": "reproducibility/results_reviewer_revision/fair_repeat_metrics.csv",
      "kind": "unchanged_copy",
      "source_path": "reproducibility/results_reviewer_revision/fair_repeat_metrics.csv",
      "source_sha256": "8dc2bc21905b90e8fab34257695add8ac920b3c516a4b926d954a8d5ad59d19b",
      "sha256": "8dc2bc21905b90e8fab34257695add8ac920b3c516a4b926d954a8d5ad59d19b",
      "bytes": 46559
    },
    {
      "path": "reproducibility/results_reviewer_revision/robustness_annotation_coverage.csv",
      "kind": "unchanged_copy",
      "source_path": "reproducibility/results_reviewer_revision/robustness_annotation_coverage.csv",
      "source_sha256": "ceffccb6003ebed6c5e0c83ac423625edda05a72d714190762de34492575551a",
      "sha256": "ceffccb6003ebed6c5e0c83ac423625edda05a72d714190762de34492575551a",
      "bytes": 3492
    },
    {
      "path": "reproducibility/results_reviewer_revision/robustness_annotation_summary.csv",
      "kind": "unchanged_copy",
      "source_path": "reproducibility/results_reviewer_revision/robustness_annotation_summary.csv",
      "source_sha256": "ad486ecb2ee7a5088eba8f68310730ae709ae0b04d79cb7367d2ea7b54b02f24",
      "sha256": "ad486ecb2ee7a5088eba8f68310730ae709ae0b04d79cb7367d2ea7b54b02f24",
      "bytes": 10465
    },
    {
      "path": "reproducibility/results_reviewer_revision/robustness_annotation_tuning.csv",
      "kind": "unchanged_copy",
      "source_path": "reproducibility/results_reviewer_revision/robustness_annotation_tuning.csv",
      "source_sha256": "c1a14ad2f81d01c063880e29f22c366723a5294e213687af8edee2c42cc89abd",
      "sha256": "c1a14ad2f81d01c063880e29f22c366723a5294e213687af8edee2c42cc89abd",
      "bytes": 80712
    },
    {
      "path": "reproducibility/results_reviewer_revision/robustness_full_nested_future_mutation.csv",
      "kind": "unchanged_copy",
      "source_path": "reproducibility/results_reviewer_revision/robustness_full_nested_future_mutation.csv",
      "source_sha256": "b2c3468038a3ba4c2cfb9baf42bf1c96d568697be18a94ac58dd608adb73b238",
      "sha256": "b2c3468038a3ba4c2cfb9baf42bf1c96d568697be18a94ac58dd608adb73b238",
      "bytes": 1818
    },
    {
      "path": "reproducibility/results_reviewer_revision/robustness_full_nested_future_mutation_candidates.csv",
      "kind": "unchanged_copy",
      "source_path": "reproducibility/results_reviewer_revision/robustness_full_nested_future_mutation_candidates.csv",
      "source_sha256": "28143f8178fface06ba19406adb024148ae51a738d7f0abdfba9752c2c03a6ee",
      "sha256": "28143f8178fface06ba19406adb024148ae51a738d7f0abdfba9752c2c03a6ee",
      "bytes": 18634
    },
    {
      "path": "reproducibility/results_reviewer_revision/robustness_input_module_ablation_summary.csv",
      "kind": "unchanged_copy",
      "source_path": "reproducibility/results_reviewer_revision/robustness_input_module_ablation_summary.csv",
      "source_sha256": "9594588b0cc2fe47af2106215ad3466a12801ee720d1c51ae785e5dab01213aa",
      "sha256": "9594588b0cc2fe47af2106215ad3466a12801ee720d1c51ae785e5dab01213aa",
      "bytes": 10833
    },
    {
      "path": "reproducibility/results_reviewer_revision/robustness_input_module_ablation_tuning.csv",
      "kind": "unchanged_copy",
      "source_path": "reproducibility/results_reviewer_revision/robustness_input_module_ablation_tuning.csv",
      "source_sha256": "30cf9d5e4165a113d5a82e3f1f3a8ea1d77bc783f9943cebacfdc51d1b69cffa",
      "sha256": "30cf9d5e4165a113d5a82e3f1f3a8ea1d77bc783f9943cebacfdc51d1b69cffa",
      "bytes": 154407
    },
    {
      "path": "reproducibility/results_reviewer_revision/robustness_target_weight_sensitivity.csv",
      "kind": "unchanged_copy",
      "source_path": "reproducibility/results_reviewer_revision/robustness_target_weight_sensitivity.csv",
      "source_sha256": "51ab52402145202c95b708ca450140f6ba88e83fb925e348406087ee3d41437e",
      "sha256": "51ab52402145202c95b708ca450140f6ba88e83fb925e348406087ee3d41437e",
      "bytes": 58285
    },
    {
      "path": "reproducibility/results_reviewer_revision/simulation_analytic_null_checks.csv",
      "kind": "unchanged_copy",
      "source_path": "reproducibility/results_reviewer_revision/simulation_analytic_null_checks.csv",
      "source_sha256": "03018ce9298f38a698d794b79215be81e046b2e540caed4211a558f7ed5d6b86",
      "sha256": "03018ce9298f38a698d794b79215be81e046b2e540caed4211a558f7ed5d6b86",
      "bytes": 617
    },
    {
      "path": "reproducibility/results_reviewer_revision/simulation_paired_differences.csv",
      "kind": "unchanged_copy",
      "source_path": "reproducibility/results_reviewer_revision/simulation_paired_differences.csv",
      "source_sha256": "cb32466743a38fb87c3e4176106f8a83c99c0e03bceeb4d463b7fc93b166fdfd",
      "sha256": "cb32466743a38fb87c3e4176106f8a83c99c0e03bceeb4d463b7fc93b166fdfd",
      "bytes": 8109
    },
    {
      "path": "reproducibility/results_reviewer_revision/simulation_replicate_metrics.csv",
      "kind": "unchanged_copy",
      "source_path": "reproducibility/results_reviewer_revision/simulation_replicate_metrics.csv",
      "source_sha256": "955917e2e40d6f65af5158c4afe1960ba360fa9912d524106ef6f71b9ee8e0f4",
      "sha256": "955917e2e40d6f65af5158c4afe1960ba360fa9912d524106ef6f71b9ee8e0f4",
      "bytes": 589533
    },
    {
      "path": "reproducibility/results_reviewer_revision/simulation_summary_metrics.csv",
      "kind": "unchanged_copy",
      "source_path": "reproducibility/results_reviewer_revision/simulation_summary_metrics.csv",
      "source_sha256": "3dd875624b1981ce6931ad168cb15cf65dc068b20b7d2b059ddeee6df6c3141f",
      "sha256": "3dd875624b1981ce6931ad168cb15cf65dc068b20b7d2b059ddeee6df6c3141f",
      "bytes": 6950
    },
    {
      "path": "reproducibility/results_reviewer_revision/simulation_training_selection.csv",
      "kind": "unchanged_copy",
      "source_path": "reproducibility/results_reviewer_revision/simulation_training_selection.csv",
      "source_sha256": "d776cdc09682e012e24fc9adb3bb1ff9d3821dfb0cf4a50d720ea05da080f187",
      "sha256": "d776cdc09682e012e24fc9adb3bb1ff9d3821dfb0cf4a50d720ea05da080f187",
      "bytes": 59350
    },
    {
      "path": "reproducibility/run_vascflux_public.py",
      "kind": "unchanged_copy",
      "source_path": "reproducibility/run_vascflux_public.py",
      "source_sha256": "9ebad6ec15e4f6a5ed1c3905ba6a8e55a1b047d3b17f52d24e4a597de381d32d",
      "sha256": "9ebad6ec15e4f6a5ed1c3905ba6a8e55a1b047d3b17f52d24e4a597de381d32d",
      "bytes": 37522
    },
    {
      "path": "reproducibility/run_extended_benchmarks.py",
      "kind": "unchanged_copy",
      "source_path": "reproducibility/run_extended_benchmarks.py",
      "source_sha256": "807c6ea5e8f7e119c2debf9e496fc4248ff561ec3cb2a8b4ef256b1ad9b0d14b",
      "sha256": "807c6ea5e8f7e119c2debf9e496fc4248ff561ec3cb2a8b4ef256b1ad9b0d14b",
      "bytes": 40645
    },
    {
      "path": "reproducibility/run_extended_descriptive.py",
      "kind": "unchanged_copy",
      "source_path": "reproducibility/run_extended_descriptive.py",
      "source_sha256": "68199355eb6367ac1fbffca33ed619bf413ccffe6ca9cc17505ce48f8190f408",
      "sha256": "68199355eb6367ac1fbffca33ed619bf413ccffe6ca9cc17505ce48f8190f408",
      "bytes": 10750
    },
    {
      "path": "reproducibility/run_external_direction_holdout.py",
      "kind": "unchanged_copy",
      "source_path": "reproducibility/run_external_direction_holdout.py",
      "source_sha256": "fa2ce03024b67bec3ad15791ea1709d8d0ec86a2917f14510c87b13f74423806",
      "sha256": "fa2ce03024b67bec3ad15791ea1709d8d0ec86a2917f14510c87b13f74423806",
      "bytes": 14706
    },
    {
      "path": "reproducibility/run_fair_comparator_extension.py",
      "kind": "unchanged_copy",
      "source_path": "reproducibility/run_fair_comparator_extension.py",
      "source_sha256": "048759c5615df6244d2cde5d451aa4f36f584f00bbb107a3379e6137e3f0ba2e",
      "sha256": "048759c5615df6244d2cde5d451aa4f36f584f00bbb107a3379e6137e3f0ba2e",
      "bytes": 18143
    },
    {
      "path": "reproducibility/run_known_truth_simulation.py",
      "kind": "unchanged_copy",
      "source_path": "reproducibility/run_known_truth_simulation.py",
      "source_sha256": "4f6b52a6692e46e41bed6929fcb339d8530ddb75e0f393c0246a3a1bed7358ca",
      "sha256": "4f6b52a6692e46e41bed6929fcb339d8530ddb75e0f393c0246a3a1bed7358ca",
      "bytes": 17282
    },
    {
      "path": "reproducibility/run_representation_sensitivity.py",
      "kind": "unchanged_copy",
      "source_path": "reproducibility/run_representation_sensitivity.py",
      "source_sha256": "3105e9edeec92260169bc7215fd35d12fb02ecb85ebac25ae66da0e0695afe00",
      "sha256": "3105e9edeec92260169bc7215fd35d12fb02ecb85ebac25ae66da0e0695afe00",
      "bytes": 31558
    },
    {
      "path": "reproducibility/reproduce.py",
      "kind": "unchanged_copy",
      "source_path": "reproducibility/reproduce.py",
      "source_sha256": "97d0750d9338fd42897c2c7afa513f5859fdb1cc8d9d61facd11a676ede87550",
      "sha256": "97d0750d9338fd42897c2c7afa513f5859fdb1cc8d9d61facd11a676ede87550",
      "bytes": 7138
    },
    {
      "path": "reproducibility/validate_inputs.py",
      "kind": "unchanged_copy",
      "source_path": "reproducibility/validate_inputs.py",
      "source_sha256": "727235ffe0a5aa8bb64d023a5a7c4e324d0329451e92dfd0e754620f77f9994e",
      "sha256": "727235ffe0a5aa8bb64d023a5a7c4e324d0329451e92dfd0e754620f77f9994e",
      "bytes": 4462
    },
    {
      "path": "reproducibility/verify_extended_results.py",
      "kind": "unchanged_copy",
      "source_path": "reproducibility/verify_extended_results.py",
      "source_sha256": "2c986954d8e315aa612dd68963c168c08979579445be098e09bdd9e9edddde60",
      "sha256": "2c986954d8e315aa612dd68963c168c08979579445be098e09bdd9e9edddde60",
      "bytes": 2739
    },
    {
      "path": "reproducibility/verify_revision_outputs.py",
      "kind": "unchanged_copy",
      "source_path": "reproducibility/verify_revision_outputs.py",
      "source_sha256": "4ba609b3db9ab7af8ede8e9d465d94116c7fb840f4271461cff15b7f631393e6",
      "sha256": "4ba609b3db9ab7af8ede8e9d465d94116c7fb840f4271461cff15b7f631393e6",
      "bytes": 8362
    },
    {
      "path": "reproducibility/requirements-analysis.txt",
      "kind": "unchanged_copy",
      "source_path": "reproducibility/requirements-analysis.txt",
      "source_sha256": "142a4df383b6acc55ef52a49707c7dad433ba5a0486de0f02cfc1d600b527d35",
      "sha256": "142a4df383b6acc55ef52a49707c7dad433ba5a0486de0f02cfc1d600b527d35",
      "bytes": 415
    },
    {
      "path": "reproducibility/requirements-figures.txt",
      "kind": "unchanged_copy",
      "source_path": "reproducibility/requirements-figures.txt",
      "source_sha256": "53b9a2f1eec84099cf42bdbaf10e87154d3f8c9513435f3277446692777c0b21",
      "sha256": "53b9a2f1eec84099cf42bdbaf10e87154d3f8c9513435f3277446692777c0b21",
      "bytes": 146
    },
    {
      "path": "reproducibility/sim_protocol.json",
      "kind": "unchanged_copy",
      "source_path": "reproducibility/sim_protocol.json",
      "source_sha256": "c864343b62dba9644c176c99be539aac79f8c1df659ae7341d6a6716d2a70b6b",
      "sha256": "c864343b62dba9644c176c99be539aac79f8c1df659ae7341d6a6716d2a70b6b",
      "bytes": 30424
    },
    {
      "path": "reproducibility/inputs/acquire_canonical_platforms.py",
      "kind": "unchanged_copy",
      "source_path": "reproducibility/inputs/acquire_canonical_platforms.py",
      "source_sha256": "d2a25255e19ffd63f6a64a1b69b720f2ef3f0c95b1d23fe650532ae3f350c04d",
      "sha256": "d2a25255e19ffd63f6a64a1b69b720f2ef3f0c95b1d23fe650532ae3f350c04d",
      "bytes": 9633
    },
    {
      "path": "reproducibility/inputs/canonical_platform_expected.json",
      "kind": "unchanged_copy",
      "source_path": "reproducibility/inputs/canonical_platform_expected.json",
      "source_sha256": "935693b9a983b74d27d3b7255b4de21e86f45515ddcb43cb5177d4ce5cc7a426",
      "sha256": "935693b9a983b74d27d3b7255b4de21e86f45515ddcb43cb5177d4ce5cc7a426",
      "bytes": 1924
    },
    {
      "path": "reproducibility/inputs/download_geo.py",
      "kind": "unchanged_copy",
      "source_path": "reproducibility/inputs/download_geo.py",
      "source_sha256": "b2f8fd5de6380a515984f7b2630c3659c0c6518bccbdc6f4ec797b6a37dc6c5d",
      "sha256": "b2f8fd5de6380a515984f7b2630c3659c0c6518bccbdc6f4ec797b6a37dc6c5d",
      "bytes": 8225
    },
    {
      "path": "reproducibility/inputs/source_manifest_public.json",
      "kind": "unchanged_copy",
      "source_path": "reproducibility/inputs/source_manifest_public.json",
      "source_sha256": "a39a08e6127efb95e3c2ee9fd540fed70dbdf3a69be16a2a601c1106159d275c",
      "sha256": "a39a08e6127efb95e3c2ee9fd540fed70dbdf3a69be16a2a601c1106159d275c",
      "bytes": 8532
    },
    {
      "path": "reproducibility/data_sources.tsv",
      "kind": "unchanged_copy",
      "source_path": "reproducibility/data_sources.tsv",
      "source_sha256": "3c6141c66aa78dea0417210a390705565eab9bc34ea91b1ac4649dbc8d9ac984",
      "sha256": "3c6141c66aa78dea0417210a390705565eab9bc34ea91b1ac4649dbc8d9ac984",
      "bytes": 1560
    },
    {
      "path": "reproducibility/provenance/module_provenance.tsv",
      "kind": "unchanged_copy",
      "source_path": "reproducibility/provenance/module_provenance.tsv",
      "source_sha256": "e5e7fd566314f6d7fabf33dcb107af9af343a57efc4665e9f11e2c57d363ab41",
      "sha256": "e5e7fd566314f6d7fabf33dcb107af9af343a57efc4665e9f11e2c57d363ab41",
      "bytes": 1470
    },
    {
      "path": "figures/redraw_main_figures.py",
      "kind": "unchanged_copy",
      "source_path": "figures/redraw_main_figures.py",
      "source_sha256": "f03b490be3122f1d1ac801118f465600de6c71b86b9bf22fc4387368ce35f199",
      "sha256": "f03b490be3122f1d1ac801118f465600de6c71b86b9bf22fc4387368ce35f199",
      "bytes": 30861
    },
    {
      "path": "figures/redraw_supplement_figures.py",
      "kind": "unchanged_copy",
      "source_path": "figures/redraw_supplement_figures.py",
      "source_sha256": "be18d4f988a7643c649c5f9a26ee9f5b6549c3367646e7e80e570f671f1949ab",
      "sha256": "be18d4f988a7643c649c5f9a26ee9f5b6549c3367646e7e80e570f671f1949ab",
      "bytes": 12108
    },
    {
      "path": "figures/finalize_figures.py",
      "kind": "unchanged_copy",
      "source_path": "figures/finalize_figures.py",
      "source_sha256": "b84eba1d289b971cffd3283208f7aae662e0ce27f37e7a4123a723d9ff7fda4e",
      "sha256": "b84eba1d289b971cffd3283208f7aae662e0ce27f37e7a4123a723d9ff7fda4e",
      "bytes": 4817
    },
    {
      "path": "figures/figure_specs.json",
      "kind": "unchanged_copy",
      "source_path": "figures/figure_specs.json",
      "source_sha256": "4c4037a6f9c119ee63943c1433858154e8797d56c8252e6e5b7c287d7315df02",
      "sha256": "4c4037a6f9c119ee63943c1433858154e8797d56c8252e6e5b7c287d7315df02",
      "bytes": 14338
    },
    {
      "path": "reproducibility/STATISTICAL_DATA_DICTIONARY.md",
      "kind": "unchanged_copy",
      "source_path": "reproducibility/STATISTICAL_DATA_DICTIONARY.md",
      "source_sha256": "745cf690fc7f6b9dfd6ebbec2c4f554c0f7218ea810d8e5263314c4e67360bb5",
      "sha256": "745cf690fc7f6b9dfd6ebbec2c4f554c0f7218ea810d8e5263314c4e67360bb5",
      "bytes": 3858
    },
    {
      "path": "reproducibility/results/permutation_pooled_mae.csv",
      "kind": "unchanged_copy",
      "source_path": "reproducibility/results/permutation_pooled_mae.csv",
      "source_sha256": "5639946f9da84f99399beee26f51057670f34306d458585cd070ee69ed51eddf",
      "sha256": "5639946f9da84f99399beee26f51057670f34306d458585cd070ee69ed51eddf",
      "bytes": 15799
    },
    {
      "path": "dataset_registry.tsv",
      "kind": "unchanged_copy",
      "source_path": "submission/dataset_registry.tsv",
      "source_sha256": "d25555d238228a80498e7b254ed3e8d31a8a2dbff8a031e2999b7381f7a109fe",
      "sha256": "d25555d238228a80498e7b254ed3e8d31a8a2dbff8a031e2999b7381f7a109fe",
      "bytes": 20790
    },
    {
      "path": "reproducibility/results/summary.json",
      "kind": "explicit_derived_aggregate_subset",
      "source_path": "reproducibility/results/summary.json",
      "source_sha256": "61ad0e45eed45ace45109f4aef062e393a48c2a6ed7adf7ca57956f18a51e4cb",
      "retained_keys": [
        "module_names",
        "datasets",
        "paired_counts",
        "permutation_negative_control"
      ],
      "sha256": "7b6dcaf7d1653d03d18f28977ea0343571a0941a279bf42d8c67ed605e6f486c",
      "bytes": 3466
    },
    {
      "path": "README.txt",
      "kind": "attachment_documentation",
      "sha256": "992311180679c3cd764032974feef027fd2135585d40468fd3339601303817c2",
      "bytes": 4924,
      "previous_sha256": "e71565fd302da6c1cef5a76fa05c9b7b14aa24cd148a73a52f9d317ddbaef6f5",
      "revision": "Clarified temporal status and 35 CSVs (34 current aggregate/synthetic tables plus one historical permutation diagnostic); normalized README line endings. Analysis code and scientific result member bytes are unchanged."
    }
  ],
  "licence_scope": "No independent software licence selected; third-party source rights are unchanged.",
  "manuscript_distribution_license_authorized": "CC BY",
  "portal_license_accepted": false,
  "documentation_revision_date": "2026-10-25",
  "historical_status_scope": "prepared_utc, status, licence_selected, upload_performed and portal_license_accepted describe the historical local preparation snapshot. In particular, upload_performed=false is retained as a preparation-time fact, not a statement of current portal status. Current upload, licence acceptance, submission and public-posting evidence are recorded separately in the submission activity records.",
  "documentation_refreshed_utc": "2026-10-25T07:40:08.032840+00:00",
  "documentation_revision_scope": "Clarified temporal status and 35 CSVs (34 current aggregate/synthetic tables plus one historical permutation diagnostic); normalized README line endings. Analysis code and scientific result member bytes are unchanged."
}
```
