## Supplementary material for "VascFlux-GEO: Comparator selection and auditability in vascular transcriptome module prediction": Analysis code and aggregate results: figure_specs.json

```
[
  {
    "figure": "Figure1_framework",
    "panels": 4,
    "source_files": [
      "results_reviewer_revision/summary_fair_comparators.json",
      "results_reviewer_revision/summary_known_truth_simulation.json",
      "results_extended/summary_external_GSE281841.json"
    ],
    "caption": "Implemented direct-follow-up prediction workflow and four evidence layers. The focal statin comparison is designated retrospectively; PAD is separately refitted. Simulation and cross-sectional descriptions do not validate longitudinal transport. The estimand is comparator MAE minus method MAE; positive values favor the method. Bootstrap ranges describe fixed observed OOF losses and have no validated coverage guarantee. All revised analyses are post hoc.",
    "synthetic_data": false,
    "former_figure": "Figure1_framework",
    "effective_quantitative_panels": 0
  },
  {
    "figure": "Figure2_data_atlas",
    "panels": 4,
    "source_files": [
      "results/summary.json",
      "run_vascflux_public.py",
      "results_extended/summary_external_GSE281841.json",
      "results_extended/external_GSE281841_module_coverage.csv"
    ],
    "caption": "Five GEO sources, frozen module coverage, source exclusions and module-gene overlap. The GSE281841 matrix has 41 columns and 28 literal source IDs, versus 39 samples and 27 patients in the GEO summary; this discrepancy is unresolved. Excluding one unscored sample and two samples from one mixed-grade source ID leaves 38 samples and 26 literal IDs (18 high-grade, 8 low-grade). Source IDs are not independently confirmed patient identities. All 84 unique module genes map in GPL96; overlap diagonals are masked.",
    "synthetic_data": false,
    "former_figure": "Figure2_data_atlas",
    "effective_quantitative_panels": 2
  },
  {
    "figure": "Figure3_primary_benchmark",
    "panels": 3,
    "source_files": [
      "results_reviewer_revision/fair_repeat_metrics.csv",
      "results_reviewer_revision/fair_paired_differences.csv",
      "results_extended/conditional_subject_intervals.csv"
    ],
    "caption": "All 15 executed specifications and paired error differences in two temporal cohorts. Method order is fixed. Small dots are 20 dependent partitions; large dots are their mean. A and B use different x-axis ranges. C shows matched comparisons; shading marks the retrospectively designated mean-follow-up versus nested-ridge contrast. Descriptive percentile ranges use 5,000 subject bootstraps of fixed OOF losses after averaging errors across modules and repetitions, holding fitted predictions, transformations and tuning fixed. They omit refitting and multiplicity adjustment. Shared training data induce dependence between subject losses; the nominal percentile level has no validated coverage guarantee. Positive differences favor the subtracted method. PAD is separately refitted, not transported.",
    "synthetic_data": false,
    "former_figure": "Figure3_primary_benchmark",
    "effective_quantitative_panels": 3
  },
  {
    "figure": "Figure4_known_truth_simulation",
    "panels": 4,
    "source_files": [
      "results_reviewer_revision/simulation_summary_metrics.csv",
      "results_reviewer_revision/summary_known_truth_simulation.json"
    ],
    "caption": "SIMULATION: four known-truth scenarios, each at training n = 72 and 300. Six methods share each generated training/test dataset; scalar and ridge tuning is confined to training data. Points average 100 independent repetitions, with bars of plus or minus 2 Monte Carlo standard errors, which can be smaller than markers. Each repetition has 2,000 test observations. There are 800 generated datasets, each evaluated by all six methods. The two subplots in each scenario share x limits. These post hoc demonstrations are not patient confidence intervals or evidence of human transport.",
    "synthetic_data": true,
    "former_figure": "Figure4_known_truth_simulation",
    "effective_quantitative_panels": 4
  },
  {
    "figure": "Figure5_coupling_diagnostics",
    "panels": 4,
    "source_files": [
      "results_extended/coupling_preserving_null.csv",
      "results/permutation_pooled_mae.csv",
      "results/summary.json"
    ],
    "caption": "Fixed-change-ridge coupling diagnostics using the first original five-fold partition. Follow-up is re-paired within train and test partitions 200 times while retaining baseline subtraction. B and C compare the observed pairing with these re-pairings using different comparators. D permutes the change target and answers a different question. These diagnostics do not test a calibrated null for the nested direct-follow-up focal procedure or a biological treatment-effect null.",
    "synthetic_data": false,
    "former_figure": "Figure5_coupling_diagnostics",
    "effective_quantitative_panels": 3
  },
  {
    "figure": "Figure6_external_severity",
    "panels": 4,
    "source_files": [
      "results_extended/summary_external_GSE281841.json",
      "results_extended/external_GSE281841_direction_holdout.csv",
      "results_extended/external_GSE281841_confounding.csv",
      "results_extended/external_GSE281841_restricted_sensitivities.csv"
    ],
    "caption": "Post hoc GSE281841 cross-sectional severity description. B uses 18 high-grade and 8 low-grade literal source IDs, averaging retained samples within each ID; descriptive percentile ranges use 5,000 identifier-clustered bootstrap draws with normalization, mapping and modules fixed. Their nominal level has no validated population coverage guarantee. C describes 28 high-grade and 10 low-grade samples, not independent people. D shows all eight modules in four restriction rows, each with at least two IDs per grade; labels give high/low ID counts. Values are high minus low in full-series standardized units, on a symmetric blue (negative) to red (positive) scale. Full unadjusted descriptive ranges are in the source CSV. Anatomical imbalance, unverified identity and title-prefix proxies, and residual confounding prevent longitudinal, causal or device claims.",
    "synthetic_data": false,
    "former_figure": "Figure6_external_severity",
    "effective_quantitative_panels": 3
  },
  {
    "figure": "Figure7_representation",
    "former_figure": null,
    "panels": 4,
    "synthetic_data": false,
    "source_files": [
      "results_reviewer_revision/robustness_annotation_coverage.csv",
      "results_reviewer_revision/robustness_annotation_summary.csv",
      "results_reviewer_revision/robustness_input_module_ablation_summary.csv"
    ],
    "caption": "Post hoc representation and input sensitivities using five repeated five-fold partitions. A quantifies annotation changes: statin is an identity control (141 probes and 83 genes under both rules); PAD changes from 290/84 to 282/83, with oxidative-stress coverage 9 to 8. B compares nested ridge with mean and median follow-up within each annotation scheme; mapping changes the targets, so absolute errors across schemes are not directly compared. Descriptive percentile ranges use 5,000 subject bootstrap draws of fixed OOF losses, without refitting or multiplicity adjustment. The nominal percentile level has no validated coverage guarantee; shared training data induce dependence between subject losses. C and D delete each input module, retain all eight targets and rerun inner tuning. Negative full-minus-ablated MAE means deletion increases error. Ablation points have no inferential intervals; overlapping modules preclude biological-necessity claims.",
    "alt_text": "Annotation coverage changes, within-scheme ridge comparator differences, and all eight input-module ablations for each cohort.",
    "effective_quantitative_panels": 4
  },
  {
    "figure": "Figure8_robustness",
    "panels": 4,
    "source_files": [
      "results_extended/regularization_sensitivity_summary.csv",
      "results_extended/sample_size_sensitivity_summary.csv"
    ],
    "caption": "Original post hoc sensitivity analyses. A and B compare fixed follow-up-ridge penalties with and without additional module-feature scaling; gene preprocessing remains within training folds. C and D show descriptive held-out errors across training subsets and methods, using five outer repetitions. Points are deliberately unconnected: statin sizes 57/58 use different sets of 10/15 folds, and PAD sizes 11/12 use different sets of 20/5 folds, whereas smaller sizes use all 25 folds. Their test-subject composition is not common, so endpoint differences are not pure training-size effects. Repeated folds are dependent; no confidence interval or primary-method reselection is inferred.",
    "synthetic_data": false,
    "former_figure": "FigureS7_robustness",
    "effective_quantitative_panels": 4,
    "alt_text": "Two regularization curves and two sets of unconnected training-subset error points; endpoint sizes use different test-fold sets, with fold counts displayed."
  },
  {
    "figure": "FigureS1_statin_module_predictions",
    "panels": 8,
    "source_files": [
      "results_extended/oof_predictions.csv"
    ],
    "caption": "Observed and nested-ridge predicted follow-up modules for GSE86216, using the first complete outer five-fold partition only. Each point represents one held-out subject; the diagonal is identity, and per-module MAE uses the fold-fitted gene scale. This is a diagnostic visualization, not treatment-mechanism evidence.",
    "synthetic_data": false,
    "former_figure": "FigureS1_statin_module_predictions"
  },
  {
    "figure": "FigureS2_outcome_identity",
    "panels": 4,
    "source_files": [
      "results_extended/repeat_metrics.csv",
      "results/oof_subject_errors.csv"
    ],
    "caption": "Outcome-dependent R-squared and prediction identities. A and B average 20 complete outer repetitions with separate module centering; colors saturate at minus/plus 1 while numerical labels preserve the values. C shows the exact equality of absolute follow-up and implied-change residuals. D compares fixed change ridge with direct follow-up ridge minus baseline: at lambda = 0.01 these are close, not exact, parameterizations (maximum absolute difference 0.00232210). C and D use original statin five-fold predictions and supply no independent evidence of response biology.",
    "synthetic_data": false,
    "former_figure": "FigureS2_outcome_identity"
  },
  {
    "figure": "FigureS3_PAD_module_predictions",
    "panels": 8,
    "source_files": [
      "results_extended/oof_predictions.csv"
    ],
    "caption": "Observed and nested-ridge predicted follow-up modules for GSE113873, using the first complete outer five-fold partition only. Each point represents one held-out subject; the diagonal is identity, and per-module MAE uses the fold-fitted gene scale. This is a diagnostic visualization, not treatment-mechanism evidence.",
    "synthetic_data": false,
    "former_figure": "FigureS3_PAD_module_predictions"
  },
  {
    "figure": "FigureS4_tuning_choices",
    "panels": 4,
    "source_files": [
      "results_extended/nested_tuning.csv"
    ],
    "caption": "Selected ridge and scalar-shrinkage candidates across 100 outer fits per cohort. Candidate frequencies expose tuning behavior; fits share subjects and are not independent biological observations. Severe PAD shrinkage frequently approximates the mean-follow-up comparator.",
    "synthetic_data": false,
    "former_figure": "FigureS4_tuning_choices"
  },
  {
    "figure": "FigureS5_direction_intervals",
    "panels": 5,
    "source_files": [
      "results_extended/corrected_group_module_directions.csv"
    ],
    "caption": "All eight module directions in five separately defined contexts: statin 72 pairs, exercise 5 pairs, no exercise 9 pairs, carotid 32 tissue pairs, and PAD PBMC 19 cases versus 18 controls. Descriptive percentile ranges use 5,000 subject bootstrap draws holding full-series normalization and modules fixed; paired observations are resampled together and independent PBMC groups separately. The PBMC results use the complete GPL570 annotation. All contrasts are exploratory and unadjusted; no calibrated population coverage is established, and none validates longitudinal transport or causal treatment effects.",
    "synthetic_data": false,
    "former_figure": "FigureS5_direction_intervals"
  },
  {
    "figure": "FigureS6_control_details",
    "panels": 2,
    "source_files": [
      "results_extended/injected_fault_controls.csv"
    ],
    "caption": "All fourteen engineered control outcomes: two clean mutation cases correctly remain invariant and twelve injected faults are detected. Clean mutation checks use the first fold of the first repetition per cohort with tuning parameters held fixed. The positive all-visit-scaling control measures altered training-baseline module states after future expression mutation. These finite cases do not estimate general verifier sensitivity or establish biological validity.",
    "synthetic_data": false,
    "former_figure": "FigureS6_control_details"
  },
  {
    "figure": "FigureS7_cross_bed",
    "panels": 2,
    "source_files": [
      "results_extended/corrected_group_module_directions.csv",
      "results_extended/corrected_cross_bed_concordance.csv"
    ],
    "caption": "A shows all ten cross-context cosine estimates and their descriptive central 95% percentile ranges; B shows exercise-minus-no-exercise paired-change contrasts for all eight modules. Five thousand subject bootstrap draws hold full-series normalization and modules fixed. Exercise and no-exercise groups contain 5 and 9 pairs; PBMC contains 19 cases and 18 controls. Complete GPL570 annotation is used for PBMC directions. All ten cosine ranges include zero; the nominal level has no validated population coverage guarantee. Module-direction estimates are in Figure S5; duplicated heatmaps have been removed. These exploratory contrasts do not validate transported prediction, causal treatment effects or device suitability.",
    "synthetic_data": false,
    "former_figure": "FigureS8_cross_bed",
    "alt_text": "Ten cross-context cosine estimates and descriptive percentile ranges, and eight exercise-minus-no-exercise module contrasts."
  }
]
```
