## Supplementary material for "VascFlux-GEO: Comparator selection and auditability in vascular transcriptome module prediction": Analysis code and aggregate results: canonical_platform_expected.json

```
{
  "scope": "Expected complete normalized platform-table and executed mapping digests; no source table data included.",
  "platforms": {
    "GPL14951": {
      "source_filename": "GPL14951_family.soft.gz",
      "table_data_rows": 29377,
      "table_uncompressed_bytes": 61717350,
      "table_uncompressed_sha256": "2aec2002dbe37b7e4cea7623f1f585d638a5f099dda3d8f5f2e733e0f387dda4",
      "expected_analysis_mapping": {
        "mapped_probe_count": 141,
        "ambiguous_probe_count": 46,
        "probe_to_module_gene_sha256": "59bae155094e98efe5e68c93b6699f8e922b151e8486990423197f246bc936a8"
      }
    },
    "GPL96": {
      "source_filename": "GPL96_family.soft.gz",
      "table_data_rows": 22283,
      "table_uncompressed_bytes": 45102541,
      "table_uncompressed_sha256": "c5108fc0cadec6151501cac29fe0d02b38fa0361eaeeb9eb5f3bffc92ff17885",
      "expected_analysis_mapping": {
        "mapped_probe_count": 170,
        "ambiguous_probe_count": 1300,
        "probe_to_module_gene_sha256": "e8b01f176e7d1f0460b89522330421574059bc8e64afd3e1f72bf5c74431feba"
      }
    },
    "GPL570": {
      "source_filename": "GPL570_full.txt",
      "remote_format": "plain_text",
      "table_data_rows": 54675,
      "table_uncompressed_bytes": 79444318,
      "table_uncompressed_sha256": "e17f42d904e1ff39a5088481fb0883bdb0f8f74663dbe7993837267f96d0c459",
      "expected_analysis_mapping": {
        "mapped_probe_count": 229,
        "ambiguous_probe_count": 2619,
        "probe_to_module_gene_sha256": "1c602917f32c4fff95b11f5429c1bd3aee96d1ac56c34441c4bd249aed1faa87"
      },
      "reference_complete_export_sha256": "d8cb8092ce1c4a5a66123f1581ac42657cf391bf971cd83df6ce576d10a0115e",
      "correction_date": "2026-10-25",
      "note": "New scientific baseline after documented truncation correction; not equivalent to historical truncated source."
    }
  }
}
```
