## Supplementary material for "VascFlux-GEO: Comparator selection and auditability in vascular transcriptome module prediction": Analysis code and aggregate results: source_manifest_public.json

```
{
  "GSE86216_series_matrix.txt.gz": {
    "url": "https://ftp.ncbi.nlm.nih.gov/geo/series/GSE86nnn/GSE86216/matrix/GSE86216_series_matrix.txt.gz",
    "sha256": "4fab764134d09f459c3c27653ee4b7c12f1f8d9a2fd90bd03cff63f04daa93b6",
    "bytes": 16125839,
    "format": "gzip",
    "transformation": "none; exact downloaded bytes stored under the manifest filename",
    "observed_remote_bytes": 16125839,
    "acquisition_method": "exact_complete_file",
    "validate_geo_table": true,
    "source_url_verification": "fresh complete official download matched exact SHA-256 and byte count on 2026-10-25",
    "retrieval_window_utc": [
      "2026-10-25T06:14:02.189287+00:00",
      "2026-10-25T06:15:16.168267+00:00"
    ],
    "expected_table_rows": 29377,
    "normalized_table_sha256": "978efe5b8dcae8ded21f83597ff83eab114b101306e18792e38a375fa3985e35"
  },
  "GSE113873_series_matrix.txt.gz": {
    "url": "https://ftp.ncbi.nlm.nih.gov/geo/series/GSE113nnn/GSE113873/matrix/GSE113873_series_matrix.txt.gz",
    "sha256": "fc1e7a8fa572f1e1da922f8d0b0d5181c4de9ee483d7809810a590b6b562dc0f",
    "bytes": 10305765,
    "format": "gzip",
    "transformation": "none; exact downloaded bytes stored under the manifest filename",
    "observed_remote_bytes": 10305765,
    "acquisition_method": "exact_complete_file",
    "validate_geo_table": true,
    "source_url_verification": "fresh complete official download matched exact SHA-256 and byte count on 2026-10-25",
    "retrieval_window_utc": [
      "2026-10-25T06:14:02.189287+00:00",
      "2026-10-25T06:15:16.168267+00:00"
    ],
    "expected_table_rows": 49395,
    "normalized_table_sha256": "88d80b25e7f32cd47abcda9df61be3d2c3a39a0e43f03eff4d122bb42255d027"
  },
  "GSE43292_series_matrix.txt.gz": {
    "url": "https://ftp.ncbi.nlm.nih.gov/geo/series/GSE43nnn/GSE43292/matrix/GSE43292_series_matrix.txt.gz",
    "sha256": "9bf92c40eccbe3594f0b4550e54e81a58365ba4a2251a0d6bd7fda439a20f573",
    "bytes": 7231220,
    "format": "gzip",
    "transformation": "none; exact downloaded bytes stored under the manifest filename",
    "observed_remote_bytes": 7231220,
    "acquisition_method": "exact_complete_file",
    "validate_geo_table": true,
    "source_url_verification": "fresh complete official download matched exact SHA-256 and byte count on 2026-10-25",
    "retrieval_window_utc": [
      "2026-10-25T06:14:02.189287+00:00",
      "2026-10-25T06:15:16.168267+00:00"
    ],
    "expected_table_rows": 33297,
    "normalized_table_sha256": "7f223368ee100878e2a03cbf14132f6bb60308a39634b7f0b41bdd6d9a31d109"
  },
  "GSE27034_series_matrix.txt.gz": {
    "url": "https://ftp.ncbi.nlm.nih.gov/geo/series/GSE27nnn/GSE27034/matrix/GSE27034_series_matrix.txt.gz",
    "sha256": "4be116b50ff326a536ac1cef8616be86dbde28a26b6d2ebb81a78c567696ea11",
    "bytes": 9641399,
    "format": "gzip",
    "transformation": "none; exact downloaded bytes stored under the manifest filename",
    "observed_remote_bytes": 9641399,
    "acquisition_method": "exact_complete_file",
    "validate_geo_table": true,
    "source_url_verification": "fresh complete official download matched exact SHA-256 and byte count on 2026-10-25",
    "retrieval_window_utc": [
      "2026-10-25T06:14:02.189287+00:00",
      "2026-10-25T06:15:16.168267+00:00"
    ],
    "expected_table_rows": 54675,
    "normalized_table_sha256": "468b4a2c0f2957e7324842d669f23c05fd6db7a4fdd1e4d602d9d5f82d01998e"
  },
  "GSE281841_series_matrix.txt.gz": {
    "url": "https://ftp.ncbi.nlm.nih.gov/geo/series/GSE281nnn/GSE281841/matrix/GSE281841_series_matrix.txt.gz",
    "sha256": "b8dc49901661783d3ef2e492c00faae55ce993da4ab686eaff04bf21a9a28fdc",
    "bytes": 5060229,
    "format": "gzip",
    "transformation": "none; exact downloaded bytes stored under the manifest filename",
    "observed_remote_bytes": 5060229,
    "acquisition_method": "exact_complete_file",
    "validate_geo_table": true,
    "source_url_verification": "fresh complete official download matched exact SHA-256 and byte count on 2026-10-25",
    "retrieval_window_utc": [
      "2026-10-25T06:14:02.189287+00:00",
      "2026-10-25T06:15:16.168267+00:00"
    ],
    "expected_table_rows": 22283,
    "normalized_table_sha256": "7e4d24b8d36df4a629c63676e6d023af5fef26ca06d52c04703db83c332e9881"
  },
  "GPL96_family.soft.gz": {
    "url": "https://ftp.ncbi.nlm.nih.gov/geo/platforms/GPLnnn/GPL96/soft/GPL96_family.soft.gz",
    "format": "gzip",
    "transformation": "canonical table extraction; see acquire_canonical_platforms.py",
    "observed_remote_bytes": 7080682942,
    "historical_raw_sha256": "97edb89c3ffca2b4673eb90a239abd5bddbfd90fb2572864dfbd11c133e26aa3",
    "historical_raw_bytes": 414166766,
    "acquisition_method": "canonical_complete_platform_table",
    "current_expected_content": "canonical_platform_expected.json; complete normalized first platform table and executed probe mapping",
    "historical_raw_file_is_current_analysis_input": false
  },
  "GPL14951_family.soft.gz": {
    "url": "https://ftp.ncbi.nlm.nih.gov/geo/platforms/GPL14nnn/GPL14951/soft/GPL14951_family.soft.gz",
    "format": "gzip",
    "transformation": "canonical table extraction; see acquire_canonical_platforms.py",
    "observed_remote_bytes": 2423190097,
    "historical_raw_sha256": "c11019dd551576122200a6dd9a8cbb8e4e25998095e3c3733a14c759f4b6922b",
    "historical_raw_bytes": 955602286,
    "acquisition_method": "canonical_complete_platform_table",
    "current_expected_content": "canonical_platform_expected.json; complete normalized first platform table and executed probe mapping",
    "historical_raw_file_is_current_analysis_input": false
  },
  "GPL15207_full2.txt": {
    "url": "https://www.ncbi.nlm.nih.gov/geo/query/acc.cgi?acc=GPL15207&targ=self&form=text&view=full",
    "sha256": "c2b0e23aa01202f6919131851d06bbe66a6ed2eb3b5986fa0bc67a81421702f7",
    "bytes": 311901733,
    "format": "geo_platform_text",
    "transformation": "none; exact downloaded bytes stored under the manifest filename",
    "filename_note": "Local alias for official GEO full platform text export; no normalization or conversion is applied.",
    "acquisition_method": "exact_complete_file",
    "validate_geo_table": true,
    "source_url_verification": "fresh complete official download matched exact SHA-256 and byte count on 2026-10-25",
    "retrieval_window_utc": [
      "2026-10-25T06:14:02.189287+00:00",
      "2026-10-25T06:15:16.168267+00:00"
    ],
    "expected_table_rows": 49395,
    "normalized_table_sha256": "708b367671a480bb06984c9c48db24a84acee66e917ae754d47c5ee25466bf96"
  },
  "GPL570_full.txt": {
    "url": "https://www.ncbi.nlm.nih.gov/geo/query/acc.cgi?acc=GPL570&targ=self&form=text&view=full",
    "format": "geo_platform_text",
    "transformation": "canonical table extraction; see acquire_canonical_platforms.py",
    "filename_note": "Local alias for official GEO full platform text export; no normalization or conversion is applied.",
    "historical_raw_sha256": "9bfd56cd98a81357a01cfc6a254a4e5b88e7ae6b32fcb5b59832c0cfcc3f1381",
    "historical_raw_bytes": 76878487,
    "acquisition_method": "canonical_complete_platform_table",
    "current_expected_content": "canonical_platform_expected.json; complete normalized first platform table and executed probe mapping",
    "historical_raw_file_is_current_analysis_input": false,
    "historical_raw_incomplete": true,
    "correction": "Historical export lacked table end and 10,113 rows; replaced using complete official table, followed by scientific reanalysis."
  },
  "GPL6244.annot.gz": {
    "url": "https://ftp.ncbi.nlm.nih.gov/geo/platforms/GPL6nnn/GPL6244/annot/GPL6244.annot.gz",
    "sha256": "99ee70f87e02c75ff1c8dc57b6c40c0482c7ef2760e004301315ac34344ac6dc",
    "bytes": 7193437,
    "format": "gzip",
    "transformation": "none; exact downloaded bytes stored under the manifest filename",
    "observed_remote_bytes": 7193437,
    "acquisition_method": "exact_complete_file",
    "validate_geo_table": true,
    "source_url_verification": "fresh complete official download matched exact SHA-256 and byte count on 2026-10-25",
    "retrieval_window_utc": [
      "2026-10-25T06:14:02.189287+00:00",
      "2026-10-25T06:15:16.168267+00:00"
    ],
    "expected_table_rows": 33297,
    "normalized_table_sha256": "9ac154e847ffc8334d61e40583b0e1782c444180de11fc4005673e21d03ac03f"
  }
}
```
