## Supplementary material for "VascFlux-GEO: Comparator selection and auditability in vascular transcriptome module prediction": Analysis code and aggregate results: requirements-figures.txt

```
# Recorded figure environment: Python 3.11.9; install separately from analysis.
numpy==2.4.6
pandas==2.3.3
matplotlib==3.10.9
pillow==12.2.0
```
