## Supplementary material for "VascFlux-GEO: Comparator selection and auditability in vascular transcriptome module prediction": Analysis code and aggregate results: summary.json

```
{
  "module_names": [
    "endothelial_activation",
    "smooth_muscle_contractile",
    "inflammation",
    "extracellular_matrix",
    "coagulation_thrombosis",
    "lipid_handling",
    "oxidative_stress",
    "hypoxia_glycolysis"
  ],
  "datasets": {
    "GSE86216": {
      "platform": "GPL14951",
      "role": "statin_coronary",
      "samples": 144,
      "module_genes": {
        "endothelial_activation": 13,
        "smooth_muscle_contractile": 9,
        "inflammation": 13,
        "extracellular_matrix": 11,
        "coagulation_thrombosis": 12,
        "lipid_handling": 11,
        "oxidative_stress": 9,
        "hypoxia_glycolysis": 8
      }
    },
    "GSE113873": {
      "platform": "GPL15207",
      "role": "exercise_PAD",
      "samples": 52,
      "module_genes": {
        "endothelial_activation": 13,
        "smooth_muscle_contractile": 9,
        "inflammation": 14,
        "extracellular_matrix": 11,
        "coagulation_thrombosis": 12,
        "lipid_handling": 11,
        "oxidative_stress": 9,
        "hypoxia_glycolysis": 8
      }
    },
    "GSE43292": {
      "platform": "GPL6244",
      "role": "carotid_plaque",
      "samples": 64,
      "module_genes": {
        "endothelial_activation": 13,
        "smooth_muscle_contractile": 9,
        "inflammation": 14,
        "extracellular_matrix": 11,
        "coagulation_thrombosis": 12,
        "lipid_handling": 11,
        "oxidative_stress": 9,
        "hypoxia_glycolysis": 8
      }
    },
    "GSE27034": {
      "platform": "GPL570",
      "role": "PAD_PBMC",
      "samples": 37,
      "module_genes": {
        "endothelial_activation": 13,
        "smooth_muscle_contractile": 9,
        "inflammation": 14,
        "extracellular_matrix": 11,
        "coagulation_thrombosis": 12,
        "lipid_handling": 11,
        "oxidative_stress": 9,
        "hypoxia_glycolysis": 8
      }
    }
  },
  "paired_counts": {
    "statin_coronary": 72,
    "statin_treatment_counts": {
      "treatment: 40 mg rosuvastatin every day for 8-12 weeks": 72
    },
    "exercise_PAD": 14,
    "exercise_treatment_counts": {
      "treatment group: exercise": 5,
      "treatment group: no exercise": 9
    },
    "carotid_plaque": 32,
    "PAD_PBMC": {
      "PAD": 19,
      "control": 18
    }
  },
  "permutation_negative_control": {
    "estimand": "pooled subject-held-out OOF module MAE per complete 5-fold permutation repetition",
    "true_pooled_oof_MAE": 0.3270448032296749,
    "permutation_null_mean_MAE": 0.41762454907233504,
    "permutation_null_interval95": [
      0.400212688554483,
      0.43385023344277646
    ],
    "permutation_runs_at_or_below_true": 0,
    "monte_carlo_p_lower_tail_plus_one": 0.004975124378109453,
    "n_complete_permutations": 200,
    "diagnostic_only": true
  },
  "_attachment_derivation": {
    "status": "Derived aggregate subset, not original bytes",
    "source_path": "reproducibility/results/summary.json",
    "source_sha256": "61ad0e45eed45ace45109f4aef062e393a48c2a6ed7adf7ca57956f18a51e4cb",
    "selected_original_keys": [
      "module_names",
      "datasets",
      "paired_counts",
      "permutation_negative_control"
    ],
    "excluded_scope": "Historical cross-context estimates and unrelated summaries; use corrected current CSVs.",
    "values_changed_within_retained_keys": false
  }
}
```
