## Supplementary material for "VascFlux-GEO: Comparator selection and auditability in vascular transcriptome module prediction": Analysis code and aggregate results: sim_protocol.json

```
{
  "label": "Post hoc reviewer-oriented known-truth simulation; not preregistered",
  "purpose": "Assess comparator dependence and transport failure under explicit known truths; no patient inference",
  "design_fixed_before_execution": true,
  "seed": 2026101531,
  "dimensions": 8,
  "train_n": [
    72,
    300
  ],
  "independent_test_n_per_repeat": 2000,
  "monte_carlo_repeats_per_cell": 100,
  "methods": [
    "mean_followup",
    "median_followup",
    "mean_change",
    "persistence",
    "scalar_inner_selected",
    "ridge_inner_selected"
  ],
  "scenario_order": [
    "independent_followup",
    "scalar_persistence",
    "off_diagonal_state",
    "transport_shift"
  ],
  "data_generating_models": {
    "independent_followup": {
      "train_A": [
        [
          0.0,
          0.0,
          0.0,
          0.0,
          0.0,
          0.0,
          0.0,
          0.0
        ],
        [
          0.0,
          0.0,
          0.0,
          0.0,
          0.0,
          0.0,
          0.0,
          0.0
        ],
        [
          0.0,
          0.0,
          0.0,
          0.0,
          0.0,
          0.0,
          0.0,
          0.0
        ],
        [
          0.0,
          0.0,
          0.0,
          0.0,
          0.0,
          0.0,
          0.0,
          0.0
        ],
        [
          0.0,
          0.0,
          0.0,
          0.0,
          0.0,
          0.0,
          0.0,
          0.0
        ],
        [
          0.0,
          0.0,
          0.0,
          0.0,
          0.0,
          0.0,
          0.0,
          0.0
        ],
        [
          0.0,
          0.0,
          0.0,
          0.0,
          0.0,
          0.0,
          0.0,
          0.0
        ],
        [
          0.0,
          0.0,
          0.0,
          0.0,
          0.0,
          0.0,
          0.0,
          0.0
        ]
      ],
      "test_A": [
        [
          0.0,
          0.0,
          0.0,
          0.0,
          0.0,
          0.0,
          0.0,
          0.0
        ],
        [
          0.0,
          0.0,
          0.0,
          0.0,
          0.0,
          0.0,
          0.0,
          0.0
        ],
        [
          0.0,
          0.0,
          0.0,
          0.0,
          0.0,
          0.0,
          0.0,
          0.0
        ],
        [
          0.0,
          0.0,
          0.0,
          0.0,
          0.0,
          0.0,
          0.0,
          0.0
        ],
        [
          0.0,
          0.0,
          0.0,
          0.0,
          0.0,
          0.0,
          0.0,
          0.0
        ],
        [
          0.0,
          0.0,
          0.0,
          0.0,
          0.0,
          0.0,
          0.0,
          0.0
        ],
        [
          0.0,
          0.0,
          0.0,
          0.0,
          0.0,
          0.0,
          0.0,
          0.0
        ],
        [
          0.0,
          0.0,
          0.0,
          0.0,
          0.0,
          0.0,
          0.0,
          0.0
        ]
      ],
      "train_B_mean": [
        0.0,
        0.0,
        0.0,
        0.0,
        0.0,
        0.0,
        0.0,
        0.0
      ],
      "test_B_mean": [
        0.0,
        0.0,
        0.0,
        0.0,
        0.0,
        0.0,
        0.0,
        0.0
      ],
      "train_B_cov": [
        [
          1.0,
          0.4,
          0.16000000000000003,
          0.06400000000000002,
          0.025600000000000005,
          0.010240000000000003,
          0.0040960000000000015,
          0.0016384000000000006
        ],
        [
          0.4,
          1.0,
          0.4,
          0.16000000000000003,
          0.06400000000000002,
          0.025600000000000005,
          0.010240000000000003,
          0.0040960000000000015
        ],
        [
          0.16000000000000003,
          0.4,
          1.0,
          0.4,
          0.16000000000000003,
          0.06400000000000002,
          0.025600000000000005,
          0.010240000000000003
        ],
        [
          0.06400000000000002,
          0.16000000000000003,
          0.4,
          1.0,
          0.4,
          0.16000000000000003,
          0.06400000000000002,
          0.025600000000000005
        ],
        [
          0.025600000000000005,
          0.06400000000000002,
          0.16000000000000003,
          0.4,
          1.0,
          0.4,
          0.16000000000000003,
          0.06400000000000002
        ],
        [
          0.010240000000000003,
          0.025600000000000005,
          0.06400000000000002,
          0.16000000000000003,
          0.4,
          1.0,
          0.4,
          0.16000000000000003
        ],
        [
          0.0040960000000000015,
          0.010240000000000003,
          0.025600000000000005,
          0.06400000000000002,
          0.16000000000000003,
          0.4,
          1.0,
          0.4
        ],
        [
          0.0016384000000000006,
          0.0040960000000000015,
          0.010240000000000003,
          0.025600000000000005,
          0.06400000000000002,
          0.16000000000000003,
          0.4,
          1.0
        ]
      ],
      "test_B_cov": [
        [
          1.0,
          0.4,
          0.16000000000000003,
          0.06400000000000002,
          0.025600000000000005,
          0.010240000000000003,
          0.0040960000000000015,
          0.0016384000000000006
        ],
        [
          0.4,
          1.0,
          0.4,
          0.16000000000000003,
          0.06400000000000002,
          0.025600000000000005,
          0.010240000000000003,
          0.0040960000000000015
        ],
        [
          0.16000000000000003,
          0.4,
          1.0,
          0.4,
          0.16000000000000003,
          0.06400000000000002,
          0.025600000000000005,
          0.010240000000000003
        ],
        [
          0.06400000000000002,
          0.16000000000000003,
          0.4,
          1.0,
          0.4,
          0.16000000000000003,
          0.06400000000000002,
          0.025600000000000005
        ],
        [
          0.025600000000000005,
          0.06400000000000002,
          0.16000000000000003,
          0.4,
          1.0,
          0.4,
          0.16000000000000003,
          0.06400000000000002
        ],
        [
          0.010240000000000003,
          0.025600000000000005,
          0.06400000000000002,
          0.16000000000000003,
          0.4,
          1.0,
          0.4,
          0.16000000000000003
        ],
        [
          0.0040960000000000015,
          0.010240000000000003,
          0.025600000000000005,
          0.06400000000000002,
          0.16000000000000003,
          0.4,
          1.0,
          0.4
        ],
        [
          0.0016384000000000006,
          0.0040960000000000015,
          0.010240000000000003,
          0.025600000000000005,
          0.06400000000000002,
          0.16000000000000003,
          0.4,
          1.0
        ]
      ],
      "train_F_offset": [
        0.0,
        0.0,
        0.0,
        0.0,
        0.0,
        0.0,
        0.0,
        0.0
      ],
      "test_F_offset": [
        0.0,
        0.0,
        0.0,
        0.0,
        0.0,
        0.0,
        0.0,
        0.0
      ],
      "noise_sd": 1.0
    },
    "scalar_persistence": {
      "train_A": [
        [
          0.75,
          0.0,
          0.0,
          0.0,
          0.0,
          0.0,
          0.0,
          0.0
        ],
        [
          0.0,
          0.75,
          0.0,
          0.0,
          0.0,
          0.0,
          0.0,
          0.0
        ],
        [
          0.0,
          0.0,
          0.75,
          0.0,
          0.0,
          0.0,
          0.0,
          0.0
        ],
        [
          0.0,
          0.0,
          0.0,
          0.75,
          0.0,
          0.0,
          0.0,
          0.0
        ],
        [
          0.0,
          0.0,
          0.0,
          0.0,
          0.75,
          0.0,
          0.0,
          0.0
        ],
        [
          0.0,
          0.0,
          0.0,
          0.0,
          0.0,
          0.75,
          0.0,
          0.0
        ],
        [
          0.0,
          0.0,
          0.0,
          0.0,
          0.0,
          0.0,
          0.75,
          0.0
        ],
        [
          0.0,
          0.0,
          0.0,
          0.0,
          0.0,
          0.0,
          0.0,
          0.75
        ]
      ],
      "test_A": [
        [
          0.75,
          0.0,
          0.0,
          0.0,
          0.0,
          0.0,
          0.0,
          0.0
        ],
        [
          0.0,
          0.75,
          0.0,
          0.0,
          0.0,
          0.0,
          0.0,
          0.0
        ],
        [
          0.0,
          0.0,
          0.75,
          0.0,
          0.0,
          0.0,
          0.0,
          0.0
        ],
        [
          0.0,
          0.0,
          0.0,
          0.75,
          0.0,
          0.0,
          0.0,
          0.0
        ],
        [
          0.0,
          0.0,
          0.0,
          0.0,
          0.75,
          0.0,
          0.0,
          0.0
        ],
        [
          0.0,
          0.0,
          0.0,
          0.0,
          0.0,
          0.75,
          0.0,
          0.0
        ],
        [
          0.0,
          0.0,
          0.0,
          0.0,
          0.0,
          0.0,
          0.75,
          0.0
        ],
        [
          0.0,
          0.0,
          0.0,
          0.0,
          0.0,
          0.0,
          0.0,
          0.75
        ]
      ],
      "train_B_mean": [
        0.0,
        0.0,
        0.0,
        0.0,
        0.0,
        0.0,
        0.0,
        0.0
      ],
      "test_B_mean": [
        0.0,
        0.0,
        0.0,
        0.0,
        0.0,
        0.0,
        0.0,
        0.0
      ],
      "train_B_cov": [
        [
          1.0,
          0.4,
          0.16000000000000003,
          0.06400000000000002,
          0.025600000000000005,
          0.010240000000000003,
          0.0040960000000000015,
          0.0016384000000000006
        ],
        [
          0.4,
          1.0,
          0.4,
          0.16000000000000003,
          0.06400000000000002,
          0.025600000000000005,
          0.010240000000000003,
          0.0040960000000000015
        ],
        [
          0.16000000000000003,
          0.4,
          1.0,
          0.4,
          0.16000000000000003,
          0.06400000000000002,
          0.025600000000000005,
          0.010240000000000003
        ],
        [
          0.06400000000000002,
          0.16000000000000003,
          0.4,
          1.0,
          0.4,
          0.16000000000000003,
          0.06400000000000002,
          0.025600000000000005
        ],
        [
          0.025600000000000005,
          0.06400000000000002,
          0.16000000000000003,
          0.4,
          1.0,
          0.4,
          0.16000000000000003,
          0.06400000000000002
        ],
        [
          0.010240000000000003,
          0.025600000000000005,
          0.06400000000000002,
          0.16000000000000003,
          0.4,
          1.0,
          0.4,
          0.16000000000000003
        ],
        [
          0.0040960000000000015,
          0.010240000000000003,
          0.025600000000000005,
          0.06400000000000002,
          0.16000000000000003,
          0.4,
          1.0,
          0.4
        ],
        [
          0.0016384000000000006,
          0.0040960000000000015,
          0.010240000000000003,
          0.025600000000000005,
          0.06400000000000002,
          0.16000000000000003,
          0.4,
          1.0
        ]
      ],
      "test_B_cov": [
        [
          1.0,
          0.4,
          0.16000000000000003,
          0.06400000000000002,
          0.025600000000000005,
          0.010240000000000003,
          0.0040960000000000015,
          0.0016384000000000006
        ],
        [
          0.4,
          1.0,
          0.4,
          0.16000000000000003,
          0.06400000000000002,
          0.025600000000000005,
          0.010240000000000003,
          0.0040960000000000015
        ],
        [
          0.16000000000000003,
          0.4,
          1.0,
          0.4,
          0.16000000000000003,
          0.06400000000000002,
          0.025600000000000005,
          0.010240000000000003
        ],
        [
          0.06400000000000002,
          0.16000000000000003,
          0.4,
          1.0,
          0.4,
          0.16000000000000003,
          0.06400000000000002,
          0.025600000000000005
        ],
        [
          0.025600000000000005,
          0.06400000000000002,
          0.16000000000000003,
          0.4,
          1.0,
          0.4,
          0.16000000000000003,
          0.06400000000000002
        ],
        [
          0.010240000000000003,
          0.025600000000000005,
          0.06400000000000002,
          0.16000000000000003,
          0.4,
          1.0,
          0.4,
          0.16000000000000003
        ],
        [
          0.0040960000000000015,
          0.010240000000000003,
          0.025600000000000005,
          0.06400000000000002,
          0.16000000000000003,
          0.4,
          1.0,
          0.4
        ],
        [
          0.0016384000000000006,
          0.0040960000000000015,
          0.010240000000000003,
          0.025600000000000005,
          0.06400000000000002,
          0.16000000000000003,
          0.4,
          1.0
        ]
      ],
      "train_F_offset": [
        0.0,
        0.0,
        0.0,
        0.0,
        0.0,
        0.0,
        0.0,
        0.0
      ],
      "test_F_offset": [
        0.0,
        0.0,
        0.0,
        0.0,
        0.0,
        0.0,
        0.0,
        0.0
      ],
      "noise_sd": 1.0
    },
    "off_diagonal_state": {
      "train_A": [
        [
          0.1,
          0.75,
          0.0,
          0.0,
          0.0,
          0.0,
          0.0,
          0.0
        ],
        [
          0.0,
          0.1,
          0.75,
          0.0,
          0.0,
          0.0,
          0.0,
          0.0
        ],
        [
          0.0,
          0.0,
          0.1,
          0.75,
          0.0,
          0.0,
          0.0,
          0.0
        ],
        [
          0.0,
          0.0,
          0.0,
          0.1,
          0.75,
          0.0,
          0.0,
          0.0
        ],
        [
          0.0,
          0.0,
          0.0,
          0.0,
          0.1,
          0.75,
          0.0,
          0.0
        ],
        [
          0.0,
          0.0,
          0.0,
          0.0,
          0.0,
          0.1,
          0.75,
          0.0
        ],
        [
          0.0,
          0.0,
          0.0,
          0.0,
          0.0,
          0.0,
          0.1,
          0.75
        ],
        [
          0.75,
          0.0,
          0.0,
          0.0,
          0.0,
          0.0,
          0.0,
          0.1
        ]
      ],
      "test_A": [
        [
          0.1,
          0.75,
          0.0,
          0.0,
          0.0,
          0.0,
          0.0,
          0.0
        ],
        [
          0.0,
          0.1,
          0.75,
          0.0,
          0.0,
          0.0,
          0.0,
          0.0
        ],
        [
          0.0,
          0.0,
          0.1,
          0.75,
          0.0,
          0.0,
          0.0,
          0.0
        ],
        [
          0.0,
          0.0,
          0.0,
          0.1,
          0.75,
          0.0,
          0.0,
          0.0
        ],
        [
          0.0,
          0.0,
          0.0,
          0.0,
          0.1,
          0.75,
          0.0,
          0.0
        ],
        [
          0.0,
          0.0,
          0.0,
          0.0,
          0.0,
          0.1,
          0.75,
          0.0
        ],
        [
          0.0,
          0.0,
          0.0,
          0.0,
          0.0,
          0.0,
          0.1,
          0.75
        ],
        [
          0.75,
          0.0,
          0.0,
          0.0,
          0.0,
          0.0,
          0.0,
          0.1
        ]
      ],
      "train_B_mean": [
        0.0,
        0.0,
        0.0,
        0.0,
        0.0,
        0.0,
        0.0,
        0.0
      ],
      "test_B_mean": [
        0.0,
        0.0,
        0.0,
        0.0,
        0.0,
        0.0,
        0.0,
        0.0
      ],
      "train_B_cov": [
        [
          1.0,
          0.4,
          0.16000000000000003,
          0.06400000000000002,
          0.025600000000000005,
          0.010240000000000003,
          0.0040960000000000015,
          0.0016384000000000006
        ],
        [
          0.4,
          1.0,
          0.4,
          0.16000000000000003,
          0.06400000000000002,
          0.025600000000000005,
          0.010240000000000003,
          0.0040960000000000015
        ],
        [
          0.16000000000000003,
          0.4,
          1.0,
          0.4,
          0.16000000000000003,
          0.06400000000000002,
          0.025600000000000005,
          0.010240000000000003
        ],
        [
          0.06400000000000002,
          0.16000000000000003,
          0.4,
          1.0,
          0.4,
          0.16000000000000003,
          0.06400000000000002,
          0.025600000000000005
        ],
        [
          0.025600000000000005,
          0.06400000000000002,
          0.16000000000000003,
          0.4,
          1.0,
          0.4,
          0.16000000000000003,
          0.06400000000000002
        ],
        [
          0.010240000000000003,
          0.025600000000000005,
          0.06400000000000002,
          0.16000000000000003,
          0.4,
          1.0,
          0.4,
          0.16000000000000003
        ],
        [
          0.0040960000000000015,
          0.010240000000000003,
          0.025600000000000005,
          0.06400000000000002,
          0.16000000000000003,
          0.4,
          1.0,
          0.4
        ],
        [
          0.0016384000000000006,
          0.0040960000000000015,
          0.010240000000000003,
          0.025600000000000005,
          0.06400000000000002,
          0.16000000000000003,
          0.4,
          1.0
        ]
      ],
      "test_B_cov": [
        [
          1.0,
          0.4,
          0.16000000000000003,
          0.06400000000000002,
          0.025600000000000005,
          0.010240000000000003,
          0.0040960000000000015,
          0.0016384000000000006
        ],
        [
          0.4,
          1.0,
          0.4,
          0.16000000000000003,
          0.06400000000000002,
          0.025600000000000005,
          0.010240000000000003,
          0.0040960000000000015
        ],
        [
          0.16000000000000003,
          0.4,
          1.0,
          0.4,
          0.16000000000000003,
          0.06400000000000002,
          0.025600000000000005,
          0.010240000000000003
        ],
        [
          0.06400000000000002,
          0.16000000000000003,
          0.4,
          1.0,
          0.4,
          0.16000000000000003,
          0.06400000000000002,
          0.025600000000000005
        ],
        [
          0.025600000000000005,
          0.06400000000000002,
          0.16000000000000003,
          0.4,
          1.0,
          0.4,
          0.16000000000000003,
          0.06400000000000002
        ],
        [
          0.010240000000000003,
          0.025600000000000005,
          0.06400000000000002,
          0.16000000000000003,
          0.4,
          1.0,
          0.4,
          0.16000000000000003
        ],
        [
          0.0040960000000000015,
          0.010240000000000003,
          0.025600000000000005,
          0.06400000000000002,
          0.16000000000000003,
          0.4,
          1.0,
          0.4
        ],
        [
          0.0016384000000000006,
          0.0040960000000000015,
          0.010240000000000003,
          0.025600000000000005,
          0.06400000000000002,
          0.16000000000000003,
          0.4,
          1.0
        ]
      ],
      "train_F_offset": [
        0.0,
        0.0,
        0.0,
        0.0,
        0.0,
        0.0,
        0.0,
        0.0
      ],
      "test_F_offset": [
        0.0,
        0.0,
        0.0,
        0.0,
        0.0,
        0.0,
        0.0,
        0.0
      ],
      "noise_sd": 1.0
    },
    "transport_shift": {
      "train_A": [
        [
          0.75,
          0.0,
          0.0,
          0.0,
          0.0,
          0.0,
          0.0,
          0.0
        ],
        [
          0.0,
          0.75,
          0.0,
          0.0,
          0.0,
          0.0,
          0.0,
          0.0
        ],
        [
          0.0,
          0.0,
          0.75,
          0.0,
          0.0,
          0.0,
          0.0,
          0.0
        ],
        [
          0.0,
          0.0,
          0.0,
          0.75,
          0.0,
          0.0,
          0.0,
          0.0
        ],
        [
          0.0,
          0.0,
          0.0,
          0.0,
          0.75,
          0.0,
          0.0,
          0.0
        ],
        [
          0.0,
          0.0,
          0.0,
          0.0,
          0.0,
          0.75,
          0.0,
          0.0
        ],
        [
          0.0,
          0.0,
          0.0,
          0.0,
          0.0,
          0.0,
          0.75,
          0.0
        ],
        [
          0.0,
          0.0,
          0.0,
          0.0,
          0.0,
          0.0,
          0.0,
          0.75
        ]
      ],
      "test_A": [
        [
          -0.25,
          -0.0,
          -0.0,
          -0.0,
          -0.0,
          -0.0,
          -0.0,
          -0.0
        ],
        [
          -0.0,
          -0.25,
          -0.0,
          -0.0,
          -0.0,
          -0.0,
          -0.0,
          -0.0
        ],
        [
          -0.0,
          -0.0,
          -0.25,
          -0.0,
          -0.0,
          -0.0,
          -0.0,
          -0.0
        ],
        [
          -0.0,
          -0.0,
          -0.0,
          -0.25,
          -0.0,
          -0.0,
          -0.0,
          -0.0
        ],
        [
          -0.0,
          -0.0,
          -0.0,
          -0.0,
          -0.25,
          -0.0,
          -0.0,
          -0.0
        ],
        [
          -0.0,
          -0.0,
          -0.0,
          -0.0,
          -0.0,
          -0.25,
          -0.0,
          -0.0
        ],
        [
          -0.0,
          -0.0,
          -0.0,
          -0.0,
          -0.0,
          -0.0,
          -0.25,
          -0.0
        ],
        [
          -0.0,
          -0.0,
          -0.0,
          -0.0,
          -0.0,
          -0.0,
          -0.0,
          -0.25
        ]
      ],
      "train_B_mean": [
        0.0,
        0.0,
        0.0,
        0.0,
        0.0,
        0.0,
        0.0,
        0.0
      ],
      "test_B_mean": [
        0.5,
        0.5,
        0.5,
        0.5,
        0.5,
        0.5,
        0.5,
        0.5
      ],
      "train_B_cov": [
        [
          1.0,
          0.4,
          0.16000000000000003,
          0.06400000000000002,
          0.025600000000000005,
          0.010240000000000003,
          0.0040960000000000015,
          0.0016384000000000006
        ],
        [
          0.4,
          1.0,
          0.4,
          0.16000000000000003,
          0.06400000000000002,
          0.025600000000000005,
          0.010240000000000003,
          0.0040960000000000015
        ],
        [
          0.16000000000000003,
          0.4,
          1.0,
          0.4,
          0.16000000000000003,
          0.06400000000000002,
          0.025600000000000005,
          0.010240000000000003
        ],
        [
          0.06400000000000002,
          0.16000000000000003,
          0.4,
          1.0,
          0.4,
          0.16000000000000003,
          0.06400000000000002,
          0.025600000000000005
        ],
        [
          0.025600000000000005,
          0.06400000000000002,
          0.16000000000000003,
          0.4,
          1.0,
          0.4,
          0.16000000000000003,
          0.06400000000000002
        ],
        [
          0.010240000000000003,
          0.025600000000000005,
          0.06400000000000002,
          0.16000000000000003,
          0.4,
          1.0,
          0.4,
          0.16000000000000003
        ],
        [
          0.0040960000000000015,
          0.010240000000000003,
          0.025600000000000005,
          0.06400000000000002,
          0.16000000000000003,
          0.4,
          1.0,
          0.4
        ],
        [
          0.0016384000000000006,
          0.0040960000000000015,
          0.010240000000000003,
          0.025600000000000005,
          0.06400000000000002,
          0.16000000000000003,
          0.4,
          1.0
        ]
      ],
      "test_B_cov": [
        [
          1.8225000000000002,
          1.2757500000000002,
          0.893025,
          0.6251174999999999,
          0.43758224999999995,
          0.30630757499999994,
          0.21441530249999996,
          0.15009071174999997
        ],
        [
          1.2757500000000002,
          1.8225000000000002,
          1.2757500000000002,
          0.893025,
          0.6251174999999999,
          0.43758224999999995,
          0.30630757499999994,
          0.21441530249999996
        ],
        [
          0.893025,
          1.2757500000000002,
          1.8225000000000002,
          1.2757500000000002,
          0.893025,
          0.6251174999999999,
          0.43758224999999995,
          0.30630757499999994
        ],
        [
          0.6251174999999999,
          0.893025,
          1.2757500000000002,
          1.8225000000000002,
          1.2757500000000002,
          0.893025,
          0.6251174999999999,
          0.43758224999999995
        ],
        [
          0.43758224999999995,
          0.6251174999999999,
          0.893025,
          1.2757500000000002,
          1.8225000000000002,
          1.2757500000000002,
          0.893025,
          0.6251174999999999
        ],
        [
          0.30630757499999994,
          0.43758224999999995,
          0.6251174999999999,
          0.893025,
          1.2757500000000002,
          1.8225000000000002,
          1.2757500000000002,
          0.893025
        ],
        [
          0.21441530249999996,
          0.30630757499999994,
          0.43758224999999995,
          0.6251174999999999,
          0.893025,
          1.2757500000000002,
          1.8225000000000002,
          1.2757500000000002
        ],
        [
          0.15009071174999997,
          0.21441530249999996,
          0.30630757499999994,
          0.43758224999999995,
          0.6251174999999999,
          0.893025,
          1.2757500000000002,
          1.8225000000000002
        ]
      ],
      "train_F_offset": [
        0.0,
        0.0,
        0.0,
        0.0,
        0.0,
        0.0,
        0.0,
        0.0
      ],
      "test_F_offset": [
        0.5,
        0.5,
        0.5,
        0.5,
        0.5,
        0.5,
        0.5,
        0.5
      ],
      "noise_sd": 1.0
    }
  },
  "formula": "F = B @ A.T + offset + independent standard Gaussian noise",
  "inner_cv": {
    "folds": 5,
    "selection_metric": "pooled validation MAE",
    "scalar_grid": [
      0.0,
      0.25,
      0.5,
      0.75,
      1.0
    ],
    "ridge_grid": [
      0.01,
      0.1,
      1.0,
      10.0,
      100.0,
      1000.0
    ],
    "centering": "inner-training means only; full-training refit after selection",
    "test_data_never_used_for_selection": true
  },
  "all_scenarios_reported": true,
  "mean_change_prediction": "B_test + mean(F_train - B_train)",
  "scalar_prediction": "mean(F_train) + alpha * (B_test - mean(B_train))",
  "ridge_objective": "sum squared residuals + lambda * squared Frobenius coefficient norm; unpenalized intercept",
  "uncertainty": "Monte Carlo standard error and empirical replicate distribution; not a patient confidence interval",
  "in_scope": "Fresh independent training/test generation and full model refitting in every replicate",
  "out_of_scope": [
    "external clinical validation",
    "true-patient bootstrap refitting",
    "clinical utility",
    "causal or device effects"
  ],
  "analytic_null": {
    "A": "exactly zero; B and F independent in population",
    "oracle_MAE": 0.7978845608028654,
    "mean_followup_expected_MAE": "sqrt(2/pi) * sqrt(1 + 1/n)",
    "mean_change_expected_MAE": "sqrt(2/pi) * sqrt(2 + 2/n)",
    "median_followup_expected_MAE": "No exact finite-sample formula asserted; converges to sqrt(2/pi) as n grows"
  }
}
```
